# Development and validation of an XGBoost model with SHAP-based interpretability and a web-based calculator for predicting extrauterine growth restriction in preterm infants

**DOI:** 10.64898/2026.04.01.26349838

**Authors:** Zheng Xu, Chun-Lan Yu, Jing-Xia Zhang

**Affiliations:** College of Mathematics, Beijing Normal University, Beijing, China; Neonatal Intensive Care Unit, Obstetrics and Gynecology Hospital, Fudan University, Shanghai, China

**Keywords:** Extrauterine growth restriction, Preterm infants, Machine learning, XGBoost, SHAP, Risk prediction model, Web-based calculator

## Abstract

**Background:** Extrauterine growth restriction (EUGR) is a common and clinically significant complication among preterm infants, contributing to adverse neurodevelopmental and metabolic outcomes. Early and individualized risk prediction remains challenging. This study aimed to develop and validate an interpretable machine learning model for early prediction of EUGR using routinely available clinical variables, and to implement a user-friendly web-based calculator for clinical use.

**Methods:** We retrospectively analyzed 1,431 preterm infants admitted within 24 hours after birth to our hospital between May 2020 and March 2025. Infants from the Yangpu campus (n=863) formed the training set, and those from the Huangpu campus (n=568) formed the validation set. Early clinical variables available within 48–72 hours were screened using the Boruta algorithm. Logistic regression, XGBoost, random forest, decision tree, and support vector machine models were developed and compared. Model performance was evaluated using area under the curve (AUC), accuracy, sensitivity, specificity, F1 score, and Brier score. SHapley Additive exPlanations (SHAP) were applied to assess global and individual feature contributions, nonlinear effects, and interactions. A web-based calculator was constructed based on the optimal model.

**Results:** Nine variables were identified as important predictors: birth weight, small for gestational age status, gestational age, breastfeeding, multiple gestation, neonatal respiratory distress syndrome, patent ductus arteriosus, maternal hypertension, and maternal group B Streptococcus infection. Among the five models, XGBoost achieved the best performance in the validation set (AUC 0.922, accuracy 0.849, Brier score 0.108). SHAP analysis showed that low birth weight, small for gestational age, maternal group B Streptococcus infection, and patent ductus arteriosus were major risk factors, while breastfeeding was protective. Notable nonlinear and interactive effects were observed, particularly between birth weight and gestational age and between breastfeeding and patent ductus arteriosus. The web-based calculator provides real-time individualized risk estimation and visualized interpretation.

**Conclusions:** An interpretable XGBoost-based model and web calculator were successfully developed and validated for early prediction of EUGR in preterm infants. This tool may support clinicians in identifying high-risk infants and guiding individualized nutritional and clinical management.

## Supplementary File 2 for "Development and validation of an XGBoost model with SHAP-based interpretability and a web-based calculator for predicting extrauterine growth restriction in preterm infants": streamlit_model_config.json

```
{
  "model_path": "XGBoost_model.json",
  "features": ["multiplep", "gestational", "weight", "sga", "nrds", "breastfeed", "pda", "infection", "hypertension"],
  "feature_types": ["numeric", "numeric", "numeric", "numeric", "numeric", "numeric", "numeric", "numeric", "numeric"],
  "model_performance": [0.8486, 0.7566, 0.8945, 0.7688, 0.922]
}
```
