## Supplementary File 2 for "Development and validation of an XGBoost model with SHAP-based interpretability and a web-based calculator for predicting extrauterine growth restriction in preterm infants": XGBoost_model.json

```
{"learner":{"attributes":{"niter":"149"},"feature_names":[],"feature_types":[],"gradient_booster":{"model":{"gbtree_model_param":{"num_parallel_tree":"1","num_trees":"150","size_leaf_vector":"0"},"tree_info":[0,0,0,0,0,0,0,0,0,0,0,0,0,0,0,0,0,0,0,0,0,0,0,0,0,0,0,0,0,0,0,0,0,0,0,0,0,0,0,0,0,0,0,0,0,0,0,0,0,0,0,0,0,0,0,0,0,0,0,0,0,0,0,0,0,0,0,0,0,0,0,0,0,0,0,0,0,0,0,0,0,0,0,0,0,0,0,0,0,0,0,0,0,0,0,0,0,0,0,0,0,0,0,0,0,0,0,0,0,0,0,0,0,0,0,0,0,0,0,0,0,0,0,0,0,0,0,0,0,0,0,0,0,0,0,0,0,0,0,0,0,0,0,0,0,0,0,0,0,0],"trees":[{"base_weights":[-5.726619E-1,7.5151515E-1,-1.7506775E0,1.4736842E-1,1.5277778E0,-1.8579881E0,-5.1428574E-1,9.3333334E-1,-3.529412E-1,1.6119403E0,2.857143E-1,-1.1111112E0,1E0],"categories":[],"categories_nodes":[],"categories_segments":[],"categories_sizes":[],"default_left":[1,1,1,1,1,0,1,0,0,0,0,0,0],"id":0,"left_children":[1,3,5,7,9,-1,11,-1,-1,-1,-1,-1,-1],"loss_changes":[2.7234848E2,3.8465416E1,1.1284027E1,1.9007639E1,3.3027115E0,0E0,9.019047E0,0E0,0E0,0E0,0E0,0E0,0E0],"parents":[2147483647,0,0,1,1,2,2,3,3,4,4,6,6],"right_children":[2,4,6,8,10,-1,12,-1,-1,-1,-1,-1,-1],"split_conditions":[1.985E3,5E-1,5E-1,1.565E3,3.615E1,-9.2899404E-2,5E-1,4.6666667E-2,-1.764706E-2,8.059701E-2,1.4285715E-2,-5.555556E-2,5E-2],"split_indices":[2,3,3,2,1,0,6,0,0,0,0,0,0],"split_type":[0,0,0,0,0,0,0,0,0,0,0,0,0],"sum_hessian":[1.7275E2,8.15E1,9.125E1,4.65E1,3.5E1,8.35E1,7.75E0,1.775E1,2.875E1,3.25E1,2.5E0,5.75E0,2E0],"tree_param":{"num_deleted":"0","num_feature":"9","num_nodes":"13","size_leaf_vector":"0"}},{"base_weights":[-5.919359E-1,6.000532E-1,-1.7063309E0,2.5859922E-1,1.4453434E0,-1.7860056E0,-1.1315713E0,1.0085174E0,-4.8126253E-1,1.6041886E0,2.4129122E-1,-1.8552004E0,-1.2258682E0,-6.2638605E-1,-1.2915565E0],"categories":[],"categories_nodes":[],"categories_segments":[],"categories_sizes":[],"default_left":[1,1,1,1,1,1,1,0,0,0,0,0,0,0,0],"id":1,"left_children":[1,3,5,7,9,11,13,-1,-1,-1,-1,-1,-1,-1,-1],"loss_changes":[2.324902E2,2.414064E1,2.1149597E0,3.4726868E1,4.2451324E0,7.3313904E-1,3.0025864E-1,0E0,0E0,0E0,0E0,0E0,0E0,0E0,0E0],"parents":[2147483647,0,0,1,1,2,2,3,3,4,4,5,5,6,6],"right_children":[2,4,6,8,10,12,14,-1,-1,-1,-1,-1,-1,-1,-1],"split_conditions":[1.985E3,3.405E1,5E-1,1.565E3,3.615E1,5E-1,2.14E3,5.042587E-2,-2.4063127E-2,8.020943E-2,1.2064561E-2,-9.276002E-2,-6.1293412E-2,-3.13193E-2,-6.4577825E-2],"split_indices":[2,1,6,2,1,7,2,0,0,0,0,0,0,0,0],"split_type":[0,0,0,0,0,0,0,0,0,0,0,0,0,0,0],"sum_hessian":[1.7325145E2,8.3934364E1,8.931708E1,6.0714672E1,2.3219694E1,7.6592255E1,1.2724825E1,2.9972084E1,3.0742588E1,2.0219852E1,2.9998403E0,6.6113144E1,1.0479107E1,4.242756E0,8.482069E0],"tree_param":{"num_deleted":"0","num_feature":"9","num_nodes":"15","size_leaf_vector":"0"}},{"base_weights":[-6.0541546E-1,5.6617993E-1,-1.6052618E0,-1.5492854E-1,1.5337048E0,-1.7031031E0,-4.8665738E-1,1.5750916E0,-3.8513118E-1,1.5680584E0,6.491759E-1,-8.590239E-1,3.4252155E-1],"categories":[],"categories_nodes":[],"categories_segments":[],"categories_sizes":[],"default_left":[1,1,1,1,1,0,1,0,0,0,0,0,0],"id":2,"left_children":[1,3,5,7,9,-1,11,-1,-1,-1,-1,-1,-1],"loss_changes":[2.0454561E2,5.6599506E1,9.465027E0,1.940197E1,3.31192E-2,0E0,3.062277E0,0E0,0E0,0E0,0E0,0E0,0E0],"parents":[2147483647,0,0,1,1,2,2,3,3,4,4,6,6],"right_children":[2,4,6,8,10,-1,12,-1,-1,-1,-1,-1,-1],"split_conditions":[1.975E3,5E-1,5E-1,1.245E3,3.615E1,-8.515515E-2,2.1085E3,7.875458E-2,-1.925656E-2,7.840292E-2,3.2458793E-2,-4.2951196E-2,1.7126078E-2],"split_indices":[2,3,3,2,1,0,2,0,0,0,0,0,0],"split_type":[0,0,0,0,0,0,0,0,0,0,0,0,0],"sum_hessian":[1.7283818E2,7.978353E1,9.305465E1,4.619425E1,3.3589287E1,8.508958E1,7.9650755E0,4.7388234E0,4.1455425E1,3.1589634E1,1.9996529E0,5.4718094E0,2.493266E0],"tree_param":{"num_deleted":"0","num_feature":"9","num_nodes":"13","size_leaf_vector":"0"}},{"base_weights":[-5.158655E-1,-1.0092709E0,9.9947655E-1,7.212486E-2,-1.3598621E0,1.3260926E0,4.043024E-1,4.1366264E-1,-7.275791E-1,-1.4656643E0,-7.2612834E-1,1.0352594E0,1.6666636E0,5.582776E-2,1.4144062E0],"categories":[],"categories_nodes":[],"categories_segments":[],"categories_sizes":[],"default_left":[1,1,1,1,1,1,1,0,0,0,0,0,0,0,0],"id":3,"left_children":[1,3,5,7,9,11,13,-1,-1,-1,-1,-1,-1,-1,-1],"loss_changes":[1.2985086E2,4.9571686E1,7.7896996E0,9.286395E0,5.54657E0,9.7024536E-1,5.7692375E0,0E0,0E0,0E0,0E0,0E0,0E0,0E0,0E0],"parents":[2147483647,0,0,1,1,2,2,3,3,4,4,5,5,6,6],"right_children":[2,4,6,8,10,12,14,-1,-1,-1,-1,-1,-1,-1,-1],"split_conditions":[5E-1,3.215E1,3.535E1,5E-1,5E-1,5E-1,5E-1,2.0683132E-2,-3.6378957E-2,-7.328322E-2,-3.630642E-2,5.176297E-2,8.333319E-2,2.791388E-3,7.072031E-2],"split_indices":[3,1,1,5,6,7,6,0,0,0,0,0,0,0,0],"split_type":[0,0,0,0,0,0,0,0,0,0,0,0,0,0,0],"sum_hessian":[1.7132301E2,1.2949315E2,4.1829857E1,3.1898079E1,9.759508E1,2.6215439E1,1.561442E1,2.269025E1,9.207828E0,8.250765E1,1.5087424E1,1.631926E1,9.896179E0,1.2393923E1,3.2204971E0],"tree_param":{"num_deleted":"0","num_feature":"9","num_nodes":"15","size_leaf_vector":"0"}},{"base_weights":[-5.1427263E-1,-1.0242323E0,9.854495E-1,-7.98659E-2,-1.3194969E0,1.29774E0,3.8493395E-1,1.046082E0,-3.793308E-1,-1.0827696E0,-1.5438867E0,5.454318E-2,1.2102065E0],"categories":[],"categories_nodes":[],"categories_segments":[],"categories_sizes":[],"default_left":[1,1,1,1,1,0,1,0,0,0,0,0,0],"id":4,"left_children":[1,3,5,7,9,-1,11,-1,-1,-1,-1,-1,-1],"loss_changes":[1.3312045E2,3.597548E1,7.8162727E0,1.1147938E1,3.5612183E0,0E0,4.458082E0,0E0,0E0,0E0,0E0,0E0,0E0],"parents":[2147483647,0,0,1,1,2,2,3,3,4,4,6,6],"right_children":[2,4,6,8,10,-1,12,-1,-1,-1,-1,-1,-1],"split_conditions":[5E-1,3.215E1,3.535E1,2.9150002E1,3.425E1,6.4887E-2,5E-1,5.23041E-2,-1.896654E-2,-5.413848E-2,-7.719433E-2,2.727159E-3,6.0510326E-2],"split_indices":[3,1,1,1,1,0,6,0,0,0,0,0,0],"split_type":[0,0,0,0,0,0,0,0,0,0,0,0,0],"sum_hessian":[1.7173994E2,1.283973E2,4.334266E1,3.0885246E1,9.751205E1,2.7750381E1,1.5592278E1,5.9648895E0,2.4920357E1,5.02863E1,4.7225746E1,1.1895934E1,3.6963434E0],"tree_param":{"num_deleted":"0","num_feature":"9","num_nodes":"13","size_leaf_vector":"0"}},{"base_weights":[-4.6764758E-1,-9.136212E-1,8.983786E-1,-1.1033937E0,-1.349892E-1,1.1719768E0,2.6792508E-1,-1.2661422E0,-4.38613E-1,3.8584512E-1,-9.0622824E-1,8.827202E-1,1.5809999E0,7.6502964E-2,6.767866E-1],"categories":[],"categories_nodes":[],"categories_segments":[],"categories_sizes":[],"default_left":[1,1,1,1,1,1,1,0,0,0,0,0,0,0,0],"id":5,"left_children":[1,3,5,7,9,11,13,-1,-1,-1,-1,-1,-1,-1,-1],"loss_changes":[1.0557431E2,1.9078644E1,7.0728874E0,1.0749161E1,1.105028E1,2.1026993E0,1.0640235E0,0E0,0E0,0E0,0E0,0E0,0E0,0E0,0E0],"parents":[2147483647,0,0,1,1,2,2,3,3,4,4,5,5,6,6],"right_children":[2,4,6,8,10,12,14,-1,-1,-1,-1,-1,-1,-1,-1],"split_conditions":[5E-1,5E-1,5E-1,5E-1,5E-1,5E-1,5E-1,-6.3307114E-2,-2.193065E-2,1.9292256E-2,-4.5311414E-2,4.413601E-2,7.905E-2,3.8251483E-3,3.383933E-2],"split_indices":[3,6,5,7,5,7,6,0,0,0,0,0,0,0,0],"split_type":[0,0,0,0,0,0,0,0,0,0,0,0,0,0,0],"sum_hessian":[1.7094936E2,1.2912457E2,4.182478E1,1.03485435E2,2.563914E1,2.8568117E1,1.325666E1,8.240646E1,2.107897E1,1.5602287E1,1.0036853E1,1.8583904E1,9.984213E0,9.837854E0,3.4188063E0],"tree_param":{"num_deleted":"0","num_feature":"9","num_nodes":"15","size_leaf_vector":"0"}},{"base_weights":[-4.4182485E-1,5.6387436E-1,-1.4561017E0,3.0589357E-1,1.2411754E0,-1.5404496E0,-9.152109E-1,9.0232515E-1,-2.3573492E-1,1.3987527E0,5.9681702E-2,-1.2116544E0,-1.915325E-1],"categories":[],"categories_nodes":[],"categories_segments":[],"categories_sizes":[],"default_left":[1,1,1,1,1,0,1,0,0,0,0,0,0],"id":6,"left_children":[1,3,5,7,9,-1,11,-1,-1,-1,-1,-1,-1],"loss_changes":[1.7001312E2,1.4298695E1,2.3704834E0,2.0293549E1,4.169609E0,0E0,2.694539E0,0E0,0E0,0E0,0E0,0E0,0E0],"parents":[2147483647,0,0,1,1,2,2,3,3,4,4,6,6],"right_children":[2,4,6,8,10,-1,12,-1,-1,-1,-1,-1,-1],"split_conditions":[1.985E3,3.415E1,5E-1,1.565E3,3.615E1,-7.7022485E-2,3.515E1,4.5116257E-2,-1.1786747E-2,6.993764E-2,2.9840851E-3,-6.0582723E-2,-9.576625E-3],"split_indices":[2,1,6,2,1,0,1,0,0,0,0,0,0],"split_type":[0,0,0,0,0,0,0,0,0,0,0,0,0],"sum_hessian":[1.6486526E2,8.3005646E1,8.185962E1,6.116125E1,2.1844397E1,6.9217636E1,1.2641978E1,2.8791079E1,3.237017E1,1.9111576E1,2.7328203E0,8.489917E0,4.152061E0],"tree_param":{"num_deleted":"0","num_feature":"9","num_nodes":"13","size_leaf_vector":"0"}},{"base_weights":[-4.4220164E-1,5.4103005E-1,-1.378967E0,5.4306455E-2,1.2502426E0,-1.4304012E0,-7.8716683E-1,1.5086638E0,-1.5389004E-1,-1.486519E0,-1.0479896E0,-1.2870029E0,8.105929E-1],"categories":[],"categories_nodes":[],"categories_segments":[],"categories_sizes":[],"default_left":[1,1,1,1,0,1,1,0,0,0,0,0,0],"id":7,"left_children":[1,3,5,7,-1,9,11,-1,-1,-1,-1,-1,-1],"loss_changes":[1.5080193E2,2.7618204E1,1.4221191E0,1.4950482E1,0E0,6.867981E-2,8.16491E0,0E0,0E0,0E0,0E0,0E0,0E0],"parents":[2147483647,0,0,1,1,2,2,3,3,5,5,6,6],"right_children":[2,4,6,8,-1,10,12,-1,-1,-1,-1,-1,-1],"split_conditions":[1.985E3,5E-1,5E-1,1.245E3,6.251213E-2,5E-1,5E-1,7.543319E-2,-7.6945024E-3,-7.432595E-2,-5.2399483E-2,-6.435015E-2,4.0529646E-2],"split_indices":[2,3,3,2,0,7,6,0,0,0,0,0,0],"split_type":[0,0,0,0,0,0,0,0,0,0,0,0,0],"sum_hessian":[1.6191695E2,7.920529E1,8.2711655E1,4.760865E1,3.1596642E1,7.479416E1,7.9174976E0,5.179674E0,4.2428974E1,6.2705135E1,1.2089025E1,6.178986E0,1.7385114E0],"tree_param":{"num_deleted":"0","num_feature":"9","num_nodes":"13","size_leaf_vector":"0"}},{"base_weights":[-4.0023452E-1,6.3200676E-1,-1.314494E0,2.1876267E-1,1.1800718E0,-1.4220732E0,-3.037463E-1,8.383787E-1,-2.3720454E-1,9.8099744E-1,1.4099885E0,-8.006413E-1,9.2823976E-1],"categories":[],"categories_nodes":[],"categories_segments":[],"categories_sizes":[],"default_left":[1,1,1,1,1,0,1,0,0,0,0,0,0],"id":8,"left_children":[1,3,5,7,9,-1,11,-1,-1,-1,-1,-1,-1],"loss_changes":[1.540448E2,1.7165157E1,8.964859E0,1.2936998E1,1.20025635E-1,0E0,6.6107035E0,0E0,0E0,0E0,0E0,0E0,0E0],"parents":[2147483647,0,0,1,1,2,2,3,3,4,4,6,6],"right_children":[2,4,6,8,10,-1,12,-1,-1,-1,-1,-1,-1],"split_conditions":[1.975E3,5E-1,5E-1,1.565E3,5E-1,-7.110366E-2,5E-1,4.1918937E-2,-1.1860227E-2,4.9049873E-2,7.049943E-2,-4.0032066E-2,4.6411987E-2],"split_indices":[2,3,3,2,7,0,6,0,0,0,0,0,0],"split_type":[0,0,0,0,0,0,0,0,0,0,0,0,0],"sum_hessian":[1.6134834E2,7.592934E1,8.541901E1,4.40868E1,3.1842535E1,7.683419E1,8.584819E0,1.833398E1,2.575282E1,1.9888632E1,1.1953903E1,6.3669634E0,2.2178555E0],"tree_param":{"num_deleted":"0","num_feature":"9","num_nodes":"13","size_leaf_vector":"0"}},{"base_weights":[-3.9342532E-1,-7.521872E-1,8.2670677E-1,1.1894191E-1,-1.1007776E0,1.2346492E0,7.4653074E-2,-1.7305402E-1,9.3786013E-1,-8.272786E-1,-1.3535177E0,-1.9613184E-1,1.1037145E0],"categories":[],"categories_nodes":[],"categories_segments":[],"categories_sizes":[],"default_left":[1,1,1,1,1,0,1,0,0,0,0,0,0],"id":9,"left_children":[1,3,5,7,9,-1,11,-1,-1,-1,-1,-1,-1],"loss_changes":[7.182004E1,3.8458664E1,1.1392521E1,9.003676E0,5.118149E0,0E0,4.1814866E0,0E0,0E0,0E0,0E0,0E0,0E0],"parents":[2147483647,0,0,1,1,2,2,3,3,4,4,6,6],"right_children":[2,4,6,8,10,-1,12,-1,-1,-1,-1,-1,-1],"split_conditions":[5E-1,3.225E1,3.535E1,5E-1,3.425E1,6.173246E-2,5E-1,-8.652701E-3,4.6893008E-2,-4.1363932E-2,-6.767588E-2,-9.806592E-3,5.5185724E-2],"split_indices":[3,1,1,0,1,0,6,0,0,0,0,0,0],"split_type":[0,0,0,0,0,0,0,0,0,0,0,0,0],"sum_hessian":[1.6165068E2,1.2521622E2,3.6434467E1,3.5974518E1,8.92417E1,2.320532E1,1.3229148E1,2.710025E1,8.874267E0,4.4912994E1,4.432871E1,1.1114033E1,2.1151147E0],"tree_param":{"num_deleted":"0","num_feature":"9","num_nodes":"13","size_leaf_vector":"0"}},{"base_weights":[-3.5565194E-1,5.165464E-1,-1.272715E0,9.783124E-2,1.1443417E0,-1.3308846E0,-6.52411E-1,1.441844E0,-9.526649E-2,1.1894833E0,4.0621975E-1,-1.1775533E0,3.9479706E-1],"categories":[],"categories_nodes":[],"categories_segments":[],"categories_sizes":[],"default_left":[1,1,1,1,1,0,1,0,0,0,0,0,0],"id":10,"left_children":[1,3,5,7,9,-1,11,-1,-1,-1,-1,-1,-1],"loss_changes":[1.3136029E2,2.2090744E1,2.0163116E0,1.3571096E1,6.3972473E-1,0E0,5.3128977E0,0E0,0E0,0E0,0E0,0E0,0E0],"parents":[2147483647,0,0,1,1,2,2,3,3,4,4,6,6],"right_children":[2,4,6,8,10,-1,12,-1,-1,-1,-1,-1,-1],"split_conditions":[1.985E3,5E-1,5E-1,1.245E3,3.615E1,-6.654423E-2,2.12E3,7.20922E-2,-4.7633247E-3,5.9474166E-2,2.0310989E-2,-5.8877666E-2,1.9739853E-2],"split_indices":[2,3,3,2,1,0,2,0,0,0,0,0,0],"split_type":[0,0,0,0,0,0,0,0,0,0,0,0,0],"sum_hessian":[1.6240703E2,8.3463486E1,7.8943535E1,5.076262E1,3.270087E1,7.1127914E1,7.8156204E0,5.564597E0,4.519802E1,3.0239971E1,2.460897E0,5.1224174E0,2.693203E0],"tree_param":{"num_deleted":"0","num_feature":"9","num_nodes":"13","size_leaf_vector":"0"}},{"base_weights":[-4.059331E-1,4.0941256E-1,-1.2410874E0,-6.299341E-2,1.0880578E0,-1.3069291E0,-7.988606E-1,1.3558521E0,-2.3521364E-1,-1.0345514E0,6.272549E-1],"categories":[],"categories_nodes":[],"categories_segments":[],"categories_sizes":[],"default_left":[1,1,1,1,0,0,1,0,0,0,0],"id":11,"left_children":[1,3,5,7,-1,-1,9,-1,-1,-1,-1],"loss_changes":[1.1095119E2,2.6620726E1,1.2960892E0,1.2481796E1,0E0,0E0,5.014411E0,0E0,0E0,0E0,0E0],"parents":[2147483647,0,0,1,1,2,2,3,3,6,6],"right_children":[2,4,6,8,-1,-1,10,-1,-1,-1,-1],"split_conditions":[1.985E3,5E-1,5E-1,1.245E3,5.4402888E-2,-6.534646E-2,5E-1,6.779261E-2,-1.1760682E-2,-5.172757E-2,3.1362746E-2],"split_indices":[2,3,6,2,0,0,3,0,0,0,0],"split_type":[0,0,0,0,0,0,0,0,0,0,0],"sum_hessian":[1.6119218E2,8.182132E1,7.9370865E1,4.8775677E1,3.3045647E1,6.738309E1,1.1987783E1,4.5356555E0,4.424002E1,1.0523205E1,1.4645787E0],"tree_param":{"num_deleted":"0","num_feature":"9","num_nodes":"11","size_leaf_vector":"0"}},{"base_weights":[-4.1165578E-1,4.0163207E-1,-1.2131371E0,-4.2965043E-2,1.0686692E0,-1.2980098E0,-3.9863753E-1,7.2500837E-1,-3.5827136E-1,1.1547513E0,5.100122E-2,-7.7219796E-1,7.152374E-1],"categories":[],"categories_nodes":[],"categories_segments":[],"categories_sizes":[],"default_left":[1,1,1,1,1,0,1,0,0,0,0,0,0],"id":12,"left_children":[1,3,5,7,9,-1,11,-1,-1,-1,-1,-1,-1],"loss_changes":[9.961748E1,2.2654278E1,4.7946854E0,1.15694685E1,2.6155052E0,0E0,4.1702547E0,0E0,0E0,0E0,0E0,0E0,0E0],"parents":[2147483647,0,0,1,1,2,2,3,3,4,4,6,6],"right_children":[2,4,6,8,10,-1,12,-1,-1,-1,-1,-1,-1],"split_conditions":[1.975E3,5E-1,5E-1,1.485E3,3.615E1,-6.490049E-2,5E-1,3.625042E-2,-1.7913569E-2,5.7737567E-2,2.550061E-3,-3.86099E-2,3.576187E-2],"split_indices":[2,3,3,2,1,0,6,0,0,0,0,0,0],"split_type":[0,0,0,0,0,0,0,0,0,0,0,0,0],"sum_hessian":[1.510787E2,7.5234665E1,7.584405E1,4.5706028E1,2.9528637E1,6.814913E1,7.6949134E0,1.2925283E1,3.2780746E1,2.7101482E1,2.4271545E0,5.9920907E0,1.7028224E0],"tree_param":{"num_deleted":"0","num_feature":"9","num_nodes":"13","size_leaf_vector":"0"}},{"base_weights":[-3.81713E-1,4.0131664E-1,-1.1733139E0,3.706571E-2,9.887934E-1,-1.2564873E0,-6.9420743E-1,1.2419358E0,-8.630878E-2,1.048389E0,1.0320457E-1,-1.3436977E0,-7.309561E-1,-2.244562E-2,-1.2365905E0],"categories":[],"categories_nodes":[],"categories_segments":[],"categories_sizes":[],"default_left":[1,1,1,1,1,1,1,0,0,0,0,0,0,0,0],"id":13,"left_children":[1,3,5,7,9,11,13,-1,-1,-1,-1,-1,-1,-1,-1],"loss_changes":[9.297638E1,1.6177494E1,2.0952148E0,7.2142153E0,1.4202576E0,1.8693848E0,4.799951E0,0E0,0E0,0E0,0E0,0E0,0E0,0E0,0E0],"parents":[2147483647,0,0,1,1,2,2,3,3,4,4,5,5,6,6],"right_children":[2,4,6,8,10,12,14,-1,-1,-1,-1,-1,-1,-1,-1],"split_conditions":[1.985E3,5E-1,5E-1,1.245E3,3.615E1,5E-1,2.205E3,6.2096793E-2,-4.315439E-3,5.241945E-2,5.160229E-3,-6.718489E-2,-3.6547806E-2,-1.122281E-3,-6.1829526E-2],"split_indices":[2,3,7,2,1,6,2,0,0,0,0,0,0,0,0],"split_type":[0,0,0,0,0,0,0,0,0,0,0,0,0,0,0],"sum_hessian":[1.4823927E2,7.477095E1,7.346832E1,4.6810383E1,2.7960566E1,6.1218212E1,1.2250109E1,3.5058644E0,4.330452E1,2.6025362E1,1.9352046E0,5.1169872E1,1.004834E1,5.937578E0,6.3125305E0],"tree_param":{"num_deleted":"0","num_feature":"9","num_nodes":"15","size_leaf_vector":"0"}},{"base_weights":[-3.779622E-1,4.1797477E-1,-1.1585146E0,2.1329634E-1,1.0564171E0,-3.2736415E-1,-1.1825465E0,5.872415E-1,-4.8398092E-1,1.2443618E0,4.519373E-2,-5.070792E-1,2.2724548E-2,-1.2416837E0,-8.178284E-1],"categories":[],"categories_nodes":[],"categories_segments":[],"categories_sizes":[],"default_left":[1,1,1,1,1,1,1,0,0,0,0,0,0,0,0],"id":14,"left_children":[1,3,5,7,9,11,13,-1,-1,-1,-1,-1,-1,-1,-1],"loss_changes":[9.563932E1,9.780296E0,1.162735E0,1.5728972E1,3.4284058E0,2.3571229E-1,6.028061E-1,0E0,0E0,0E0,0E0,0E0,0E0,0E0,0E0],"parents":[2147483647,0,0,1,1,2,2,3,3,4,4,5,5,6,6],"right_children":[2,4,6,8,10,12,14,-1,-1,-1,-1,-1,-1,-1,-1],"split_conditions":[1.975E3,3.415E1,1.985E3,1.735E3,3.615E1,3.41E1,5E-1,2.9362073E-2,-2.4199046E-2,6.221809E-2,2.2596866E-3,-2.5353959E-2,1.1362274E-3,-6.2084187E-2,-4.089142E-2],"split_indices":[2,1,2,2,1,1,7,0,0,0,0,0,0,0,0],"split_type":[0,0,0,0,0,0,0,0,0,0,0,0,0,0,0],"sum_hessian":[1.5216208E2,7.556857E1,7.659351E1,5.823355E1,1.7335026E1,2.5632985E0,7.403021E1,3.800795E1,2.0225601E1,1.4423704E1,2.9113216E0,1.3974823E0,1.1658162E0,6.1632347E1,1.2397864E1],"tree_param":{"num_deleted":"0","num_feature":"9","num_nodes":"15","size_leaf_vector":"0"}},{"base_weights":[-3.1720087E-1,3.928375E-1,-1.0764517E0,-8.308406E-3,1.0064844E0,-1.1655427E0,-3.215701E-1,-3.1305575E-1,6.3444716E-1,1.0640831E0,1.0327432E-1,-8.8677204E-1,-1.2425097E0,-8.119622E-1,1.1042699E0],"categories":[],"categories_nodes":[],"categories_segments":[],"categories_sizes":[],"default_left":[1,1,1,1,1,1,1,0,0,0,0,0,0,0,0],"id":15,"left_children":[1,3,5,7,9,11,13,-1,-1,-1,-1,-1,-1,-1,-1],"loss_changes":[8.0078606E1,1.8983994E1,4.445343E0,9.523554E0,1.4757957E0,2.654724E-1,7.152407E0,0E0,0E0,0E0,0E0,0E0,0E0,0E0,0E0],"parents":[2147483647,0,0,1,1,2,2,3,3,4,4,5,5,6,6],"right_children":[2,4,6,8,10,12,14,-1,-1,-1,-1,-1,-1,-1,-1],"split_conditions":[1.985E3,5E-1,5E-1,5E-1,3.625E1,2.135E3,5E-1,-1.5652789E-2,3.172236E-2,5.3204156E-2,5.163716E-3,-4.4338603E-2,-6.2125485E-2,-4.059811E-2,5.5213492E-2],"split_indices":[2,3,3,6,1,2,6,0,0,0,0,0,0,0,0],"split_type":[0,0,0,0,0,0,0,0,0,0,0,0,0,0,0],"sum_hessian":[1.4675766E2,7.608597E1,7.06717E1,4.6605824E1,2.948014E1,6.2724903E1,7.946792E0,3.1963863E1,1.4641961E1,2.7545425E1,1.9347154E0,1.6280222E1,4.6444683E1,6.2334476E0,1.7133448E0],"tree_param":{"num_deleted":"0","num_feature":"9","num_nodes":"15","size_leaf_vector":"0"}},{"base_weights":[-3.1174028E-1,3.9888087E-1,-1.1225983E0,1.06203E-2,1.0118818E0,-8.205647E-1,-1.2367814E0,-2.6162773E-1,8.914708E-1,1.047334E0,1.8293557E-1,-1.0145476E0,1.0636531E-1,-1.2608427E0,-2.71018E-1],"categories":[],"categories_nodes":[],"categories_segments":[],"categories_sizes":[],"default_left":[1,1,1,1,1,1,1,0,0,0,0,0,0,0,0],"id":16,"left_children":[1,3,5,7,9,11,13,-1,-1,-1,-1,-1,-1,-1,-1],"loss_changes":[8.353704E1,1.8455345E1,1.3168716E0,1.1866831E1,6.9226265E-1,3.9773521E0,7.52594E-1,0E0,0E0,0E0,0E0,0E0,0E0,0E0,0E0],"parents":[2147483647,0,0,1,1,2,2,3,3,4,4,5,5,6,6],"right_children":[2,4,6,8,10,12,14,-1,-1,-1,-1,-1,-1,-1,-1],"split_conditions":[1.985E3,5E-1,2.135E3,5E-1,3.6300003E1,5E-1,5E-1,-1.3081387E-2,4.457354E-2,5.23667E-2,9.146779E-3,-5.072738E-2,5.3182654E-3,-6.3042134E-2,-1.35509E-2],"split_indices":[2,3,2,8,1,7,3,0,0,0,0,0,0,0,0],"split_type":[0,0,0,0,0,0,0,0,0,0,0,0,0,0,0],"sum_hessian":[1.431989E2,7.658729E1,6.661162E1,4.7511765E1,2.9075521E1,2.051975E1,4.6091866E1,3.6831184E1,1.068058E1,2.763038E1,1.4451406E0,1.6890476E1,3.6292732E0,4.467332E1,1.4185461E0],"tree_param":{"num_deleted":"0","num_feature":"9","num_nodes":"15","size_leaf_vector":"0"}},{"base_weights":[-3.061145E-1,3.6413655E-1,-1.0576874E0,4.9679065E-3,9.8288566E-1,-1.1365602E0,-3.710825E-1,1.2781467E0,-1.6395104E-1,1.0649108E0,1.3371597E-1,-8.59419E-1,-1.2174543E0,-8.461827E-1,6.029879E-1],"categories":[],"categories_nodes":[],"categories_segments":[],"categories_sizes":[],"default_left":[1,1,1,1,1,1,1,0,0,0,0,0,0,0,0],"id":17,"left_children":[1,3,5,7,9,11,13,-1,-1,-1,-1,-1,-1,-1,-1],"loss_changes":[7.359241E1,1.723241E1,3.3020935E0,1.0980174E1,1.8414917E0,3.2559204E-1,4.4762616E0,0E0,0E0,0E0,0E0,0E0,0E0,0E0,0E0],"parents":[2147483647,0,0,1,1,2,2,3,3,4,4,5,5,6,6],"right_children":[2,4,6,8,10,12,14,-1,-1,-1,-1,-1,-1,-1,-1],"split_conditions":[1.985E3,5E-1,5E-1,1.245E3,3.615E1,2.135E3,2.1125E3,6.390734E-2,-8.1975525E-3,5.324554E-2,6.6857985E-3,-4.297095E-2,-6.0872715E-2,-4.2309135E-2,3.0149395E-2],"split_indices":[2,3,3,2,1,2,2,0,0,0,0,0,0,0,0],"split_type":[0,0,0,0,0,0,0,0,0,0,0,0,0,0,0],"sum_hessian":[1.4432674E2,7.656327E1,6.776346E1,4.908099E1,2.7482283E1,6.0193478E1,7.569978E0,4.979885E0,4.4101105E1,2.4829796E1,2.6524854E0,1.6226347E1,4.3967133E1,5.176464E0,2.3935142E0],"tree_param":{"num_deleted":"0","num_feature":"9","num_nodes":"15","size_leaf_vector":"0"}},{"base_weights":[-2.924354E-1,4.105014E-1,-1.1124574E0,8.420398E-2,9.679641E-1,-1.167523E0,-5.02446E-1,-1.9713032E-1,9.36398E-1,-8.8124263E-1,-1.2441899E0,-7.8683764E-1,5.083225E-1],"categories":[],"categories_nodes":[],"categories_segments":[],"categories_sizes":[],"default_left":[1,1,1,1,0,1,1,0,0,0,0,0,0],"id":18,"left_children":[1,3,5,7,-1,9,11,-1,-1,-1,-1,-1,-1],"loss_changes":[8.440489E1,1.43152075E1,1.680397E0,1.2416699E1,0E0,2.456131E-1,2.5108347E0,0E0,0E0,0E0,0E0,0E0,0E0],"parents":[2147483647,0,0,1,1,2,2,3,3,5,5,6,6],"right_children":[2,4,6,8,-1,10,12,-1,-1,-1,-1,-1,-1],"split_conditions":[1.985E3,5E-1,5E-1,5E-1,4.8398208E-2,2.135E3,5E-1,-9.8565165E-3,4.6819903E-2,-4.4062134E-2,-6.2209494E-2,-3.9341882E-2,2.5416125E-2],"split_indices":[2,3,3,8,0,2,6,0,0,0,0,0,0],"split_type":[0,0,0,0,0,0,0,0,0,0,0,0,0],"sum_hessian":[1.4463634E2,7.81469E1,6.648945E1,5.0019962E1,2.8126932E1,6.014613E1,6.3433204E0,3.818323E1,1.1836729E1,1.5344176E1,4.4801952E1,5.1233506E0,1.21997E0],"tree_param":{"num_deleted":"0","num_feature":"9","num_nodes":"13","size_leaf_vector":"0"}},{"base_weights":[-2.9363677E-1,3.7108E-1,-1.0207002E0,9.907956E-2,1.1509335E0,-1.102015E0,-3.0884913E-1,-1.9916114E-1,7.5315464E-1,-7.774553E-1,-1.184238E0,-8.7491035E-1,5.6099063E-1],"categories":[],"categories_nodes":[],"categories_segments":[],"categories_sizes":[],"default_left":[1,1,1,1,0,1,1,0,0,0,0,0,0],"id":19,"left_children":[1,3,5,7,-1,9,11,-1,-1,-1,-1,-1,-1],"loss_changes":[6.765732E1,1.546748E1,3.5235825E0,1.0987227E1,0E0,6.6767883E-1,4.544542E0,0E0,0E0,0E0,0E0,0E0,0E0],"parents":[2147483647,0,0,1,1,2,2,3,3,5,5,6,6],"right_children":[2,4,6,8,-1,10,12,-1,-1,-1,-1,-1,-1],"split_conditions":[1.975E3,5E-1,5E-1,5E-1,5.7546675E-2,2.115E3,2.1125E3,-9.958058E-3,3.7657734E-2,-3.8872764E-2,-5.92119E-2,-4.3745518E-2,2.8049532E-2],"split_indices":[2,8,3,7,0,2,2,0,0,0,0,0,0],"split_type":[0,0,0,0,0,0,0,0,0,0,0,0,0],"sum_hessian":[1.382091E2,7.2455956E1,6.575314E1,5.455507E1,1.790089E1,5.8520267E1,7.2328787E0,3.7947525E1,1.6607544E1,1.3942052E1,4.4578217E1,4.3780003E0,2.8548784E0],"tree_param":{"num_deleted":"0","num_feature":"9","num_nodes":"13","size_leaf_vector":"0"}},{"base_weights":[-3.140587E-1,3.5606986E-1,-1.0750227E0,-7.5788435E-4,9.82795E-1,-1.1528637E0,-5.781552E-1,1.1831621E0,-1.806805E-1,8.03648E-1,1.211773E0,-1.2043489E0,-7.937817E-1,-8.631273E-1,9.178564E-1],"categories":[],"categories_nodes":[],"categories_segments":[],"categories_sizes":[],"default_left":[1,1,1,1,1,1,1,0,0,0,0,0,0,0,0],"id":20,"left_children":[1,3,5,7,9,11,13,-1,-1,-1,-1,-1,-1,-1,-1],"loss_changes":[7.033907E1,1.6481838E1,1.8276215E0,1.04298E1,1.22961044E-1,5.6137085E-2,5.3711033E0,0E0,0E0,0E0,0E0,0E0,0E0,0E0,0E0],"parents":[2147483647,0,0,1,1,2,2,3,3,4,4,5,5,6,6],"right_children":[2,4,6,8,10,12,14,-1,-1,-1,-1,-1,-1,-1,-1],"split_conditions":[1.985E3,5E-1,5E-1,2.9150002E1,5E-1,5E-1,5E-1,5.9158105E-2,-9.0340255E-3,4.01824E-2,6.0588654E-2,-6.0217448E-2,-3.9689086E-2,-4.3156367E-2,4.589282E-2],"split_indices":[2,3,6,1,7,7,3,0,0,0,0,0,0,0,0],"split_type":[0,0,0,0,0,0,0,0,0,0,0,0,0,0,0],"sum_hessian":[1.3618434E2,7.26971E1,6.348724E1,4.695941E1,2.5737686E1,5.374681E1,9.740431E0,5.459443E0,4.149997E1,1.6970268E1,8.767418E0,4.494817E1,8.798642E0,8.537238E0,1.2031926E0],"tree_param":{"num_deleted":"0","num_feature":"9","num_nodes":"15","size_leaf_vector":"0"}},{"base_weights":[-2.7477482E-1,3.3638328E-1,-9.889739E-1,6.1809566E-2,8.5433495E-1,-1.0717419E0,-2.1051477E-1,1.1946148E0,-8.147126E-2,6.5444684E-1,1.0991671E0,-7.4071926E-1,-1.1326239E0,-5.64525E-1,8.517571E-1],"categories":[],"categories_nodes":[],"categories_segments":[],"categories_sizes":[],"default_left":[1,1,1,1,1,1,1,0,0,0,0,0,0,0,0],"id":21,"left_children":[1,3,5,7,9,11,13,-1,-1,-1,-1,-1,-1,-1,-1],"loss_changes":[5.8314247E1,1.0233408E1,3.7374573E0,7.9446135E0,5.031681E-1,2.765808E-1,3.1717668E0,0E0,0E0,0E0,0E0,0E0,0E0,0E0,0E0],"parents":[2147483647,0,0,1,1,2,2,3,3,4,4,5,5,6,6],"right_children":[2,4,6,8,10,12,14,-1,-1,-1,-1,-1,-1,-1,-1],"split_conditions":[1.985E3,5E-1,5E-1,1.245E3,5E-1,2.085E3,5E-1,5.973074E-2,-4.073563E-3,3.2722343E-2,5.4958355E-2,-3.7035964E-2,-5.6631196E-2,-2.822625E-2,4.2587858E-2],"split_indices":[2,3,3,2,0,2,7,0,0,0,0,0,0,0,0],"split_type":[0,0,0,0,0,0,0,0,0,0,0,0,0,0,0],"sum_hessian":[1.3183641E2,7.132814E1,6.0508278E1,4.7347744E1,2.3980396E1,5.43526E1,6.155675E0,4.4924E0,4.2855343E1,1.5224068E1,8.756329E0,1.0489012E1,4.386359E1,4.9684644E0,1.1872106E0],"tree_param":{"num_deleted":"0","num_feature":"9","num_nodes":"15","size_leaf_vector":"0"}},{"base_weights":[-2.1357563E-1,-5.1295316E-1,6.366007E-1,1.1122787E-1,-8.189389E-1,8.439459E-1,7.521453E-2,-1.2805676E-1,7.886591E-1,-6.7532724E-1,-1.1227902E0,6.464244E-1,1.0974065E0,5.605741E-1,-5.3453505E-1],"categories":[],"categories_nodes":[],"categories_segments":[],"categories_sizes":[],"default_left":[1,1,1,1,1,1,1,0,0,0,0,0,0,0,0],"id":22,"left_children":[1,3,5,7,9,11,13,-1,-1,-1,-1,-1,-1,-1,-1],"loss_changes":[3.4106716E1,1.8943562E1,4.011735E0,5.5072374E0,2.1373634E0,5.6570053E-1,3.419211E0,0E0,0E0,0E0,0E0,0E0,0E0,0E0,0E0],"parents":[2147483647,0,0,1,1,2,2,3,3,4,4,5,5,6,6],"right_children":[2,4,6,8,10,12,14,-1,-1,-1,-1,-1,-1,-1,-1],"split_conditions":[5E-1,3.225E1,3.545E1,5E-1,3.505E1,5E-1,5E-1,-6.4028385E-3,3.9432954E-2,-3.3766363E-2,-5.613951E-2,3.2321222E-2,5.4870326E-2,2.8028706E-2,-2.6726753E-2],"split_indices":[3,1,1,0,1,0,5,0,0,0,0,0,0,0,0],"split_type":[0,0,0,0,0,0,0,0,0,0,0,0,0,0,0],"sum_hessian":[1.3171915E2,9.770897E1,3.401018E1,3.2351517E1,6.535745E1,2.4469255E1,9.540928E0,2.4506287E1,7.8452296E0,4.6569496E1,1.8787956E1,1.574758E1,8.721676E0,5.35723E0,4.183697E0],"tree_param":{"num_deleted":"0","num_feature":"9","num_nodes":"15","size_leaf_vector":"0"}},{"base_weights":[-2.6412874E-1,3.236537E-1,-9.4722813E-1,1.1284773E-1,9.1271377E-1,-1.0509696E0,-2.0605299E-1,-1.4714177E-1,5.7456243E-1,6.4565605E-1,1.2427646E0,-1.1220196E0,-5.874387E-1,-5.61988E-1,9.390719E-1],"categories":[],"categories_nodes":[],"categories_segments":[],"categories_sizes":[],"default_left":[1,1,1,1,1,1,1,0,0,0,0,0,0,0,0],"id":23,"left_children":[1,3,5,7,9,11,13,-1,-1,-1,-1,-1,-1,-1,-1],"loss_changes":[5.1442047E1,8.490026E0,4.332062E0,6.3390384E0,7.9268265E-1,1.0419083E0,3.995263E0,0E0,0E0,0E0,0E0,0E0,0E0,0E0,0E0],"parents":[2147483647,0,0,1,1,2,2,3,3,4,4,5,5,6,6],"right_children":[2,4,6,8,10,12,14,-1,-1,-1,-1,-1,-1,-1,-1],"split_conditions":[1.965E3,5E-1,5E-1,5E-1,5E-1,5E-1,5E-1,-7.3570884E-3,2.8728122E-2,3.2282803E-2,6.213823E-2,-5.6100983E-2,-2.9371936E-2,-2.80994E-2,4.6953596E-2],"split_indices":[2,8,3,3,6,7,6,0,0,0,0,0,0,0,0],"split_type":[0,0,0,0,0,0,0,0,0,0,0,0,0,0,0],"sum_hessian":[1.263567E2,6.81996E1,5.8157097E1,5.1103016E1,1.709658E1,5.064974E1,7.5073614E0,3.3129345E1,1.7973673E1,1.1084162E1,6.0124187E0,4.26862E1,7.9635377E0,6.115681E0,1.3916805E0],"tree_param":{"num_deleted":"0","num_feature":"9","num_nodes":"15","size_leaf_vector":"0"}},{"base_weights":[-2.3732638E-1,2.8383815E-1,-9.5200145E-1,5.6015737E-3,8.2855463E-1,-1.0410812E0,-4.33126E-1,4.694536E-1,-4.4721228E-1,9.30755E-1,-3.148596E-1,-7.336513E-1,6.4859486E-1],"categories":[],"categories_nodes":[],"categories_segments":[],"categories_sizes":[],"default_left":[1,1,1,1,1,0,1,0,0,0,0,0,0],"id":24,"left_children":[1,3,5,7,9,-1,11,-1,-1,-1,-1,-1,-1],"loss_changes":[4.87745E1,1.15258465E1,2.0980453E0,1.0998294E1,3.2980518E0,0E0,3.6593165E0,0E0,0E0,0E0,0E0,0E0,0E0],"parents":[2147483647,0,0,1,1,2,2,3,3,4,4,6,6],"right_children":[2,4,6,8,10,-1,12,-1,-1,-1,-1,-1,-1],"split_conditions":[1.995E3,3.355E1,5E-1,1.565E3,3.625E1,-5.205406E-2,5E-1,2.347268E-2,-2.2360614E-2,4.6537753E-2,-1.574298E-2,-3.6682565E-2,3.2429744E-2],"split_indices":[2,1,6,2,1,0,3,0,0,0,0,0,0],"split_type":[0,0,0,0,0,0,0,0,0,0,0,0,0],"sum_hessian":[1.2922568E2,7.507868E1,5.4146996E1,5.036364E1,2.4715042E1,4.5354237E1,8.79276E0,2.4860437E1,2.5503204E1,2.2857943E1,1.8570983E0,7.1328692E0,1.6598902E0],"tree_param":{"num_deleted":"0","num_feature":"9","num_nodes":"13","size_leaf_vector":"0"}},{"base_weights":[-2.128295E-1,3.4025735E-1,-8.702591E-1,9.306335E-2,1.0370299E0,-9.7213876E-1,-3.5057735E-1,-1.0347967E-1,8.8961935E-1,-1.071245E0,-3.7760985E-1,2.2044751E-1,-1.0001363E0],"categories":[],"categories_nodes":[],"categories_segments":[],"categories_sizes":[],"default_left":[1,1,1,1,0,1,1,0,0,0,0,0,0],"id":25,"left_children":[1,3,5,7,-1,9,11,-1,-1,-1,-1,-1,-1],"loss_changes":[4.64219E1,1.1893433E1,2.742733E0,8.308504E0,0E0,2.4313965E0,4.341401E0,0E0,0E0,0E0,0E0,0E0,0E0],"parents":[2147483647,0,0,1,1,2,2,3,3,5,5,6,6],"right_children":[2,4,6,8,-1,10,12,-1,-1,-1,-1,-1,-1],"split_conditions":[1.975E3,5E-1,5E-1,3.425E1,5.1851492E-2,5E-1,2.205E3,-5.1739835E-3,4.448097E-2,-5.356225E-2,-1.8880492E-2,1.1022376E-2,-5.0006814E-2],"split_indices":[2,8,7,1,0,6,2,0,0,0,0,0,0],"split_type":[0,0,0,0,0,0,0,0,0,0,0,0,0],"sum_hessian":[1.2585314E2,6.8612656E1,5.724048E1,5.1481964E1,1.7130695E1,4.7130302E1,1.0110176E1,4.1991123E1,9.49084E0,3.9709076E1,7.4212265E0,5.731902E0,4.3782744E0],"tree_param":{"num_deleted":"0","num_feature":"9","num_nodes":"13","size_leaf_vector":"0"}},{"base_weights":[-2.7196008E-1,1.806442E-1,-8.829009E-1,-1.4535137E-1,8.6142826E-1,-9.921122E-1,-3.082433E-1,-3.962369E-1,6.8146414E-1,9.8252165E-1,4.5953128E-1,-1.0896276E0,-4.9962327E-1,-6.281931E-1,9.415087E-1],"categories":[],"categories_nodes":[],"categories_segments":[],"categories_sizes":[],"default_left":[1,1,1,1,1,1,1,0,0,0,0,0,0,0,0],"id":26,"left_children":[1,3,5,7,9,11,13,-1,-1,-1,-1,-1,-1,-1,-1],"loss_changes":[3.4277466E1,1.6039488E1,3.000229E0,1.050582E1,6.855297E-1,1.5598221E0,4.535346E0,0E0,0E0,0E0,0E0,0E0,0E0,0E0,0E0],"parents":[2147483647,0,0,1,1,2,2,3,3,4,4,5,5,6,6],"right_children":[2,4,6,8,10,12,14,-1,-1,-1,-1,-1,-1,-1,-1],"split_conditions":[1.985E3,5E-1,5E-1,5E-1,5E-1,5E-1,5E-1,-1.9811844E-2,3.4073208E-2,4.9126085E-2,2.2976564E-2,-5.4481383E-2,-2.4981163E-2,-3.1409655E-2,4.7075436E-2],"split_indices":[2,3,6,8,5,7,3,0,0,0,0,0,0,0,0],"split_type":[0,0,0,0,0,0,0,0,0,0,0,0,0,0,0],"sum_hessian":[1.223859E2,7.070771E1,5.1678192E1,4.8344357E1,2.2363352E1,4.2814945E1,8.863248E0,3.748947E1,1.0854886E1,1.607513E1,6.288221E0,3.4726433E1,8.08851E0,7.452639E0,1.4106086E0],"tree_param":{"num_deleted":"0","num_feature":"9","num_nodes":"15","size_leaf_vector":"0"}},{"base_weights":[-1.7783819E-1,2.7746046E-1,-8.5227996E-1,2.6163962E-2,7.470523E-1,-9.4829655E-1,-3.6114466E-1,4.6426487E-1,-2.2715005E-1,8.1140804E-1,-5.7046305E-2,-1.0139631E0,-3.1785977E-1,2.3097336E-1,-9.0116894E-1],"categories":[],"categories_nodes":[],"categories_segments":[],"categories_sizes":[],"default_left":[1,1,1,1,1,1,1,0,0,0,0,0,0,0,0],"id":27,"left_children":[1,3,5,7,9,11,13,-1,-1,-1,-1,-1,-1,-1,-1],"loss_changes":[3.7629017E1,8.648089E0,1.9833565E0,5.53028E0,1.3693876E0,1.3601494E0,3.3035545E0,0E0,0E0,0E0,0E0,0E0,0E0,0E0,0E0],"parents":[2147483647,0,0,1,1,2,2,3,3,4,4,5,5,6,6],"right_children":[2,4,6,8,10,12,14,-1,-1,-1,-1,-1,-1,-1,-1],"split_conditions":[1.995E3,5E-1,5E-1,1.565E3,3.625E1,5E-1,3.445E1,2.3213243E-2,-1.1357503E-2,4.0570404E-2,-2.8523153E-3,-5.0698157E-2,-1.5892988E-2,1.1548668E-2,-4.5058448E-2],"split_indices":[2,3,7,2,1,3,1,0,0,0,0,0,0,0,0],"split_type":[0,0,0,0,0,0,0,0,0,0,0,0,0,0,0],"sum_hessian":[1.2077109E2,7.245031E1,4.832077E1,4.788236E1,2.4567957E1,3.96403E1,8.68047E0,1.7237581E1,3.0644775E1,2.2738962E1,1.8289945E0,3.534989E1,4.2904105E0,4.413505E0,4.2669654E0],"tree_param":{"num_deleted":"0","num_feature":"9","num_nodes":"15","size_leaf_vector":"0"}},{"base_weights":[-1.6933075E-1,3.4605905E-1,-8.577188E-1,1.0981373E-1,9.960216E-1,-9.383661E-1,-4.125157E-1,-8.063826E-2,9.2907E-1,6.961332E-1,1.2461796E0,-6.2954116E-1,-1.0728365E0,1.0124179E-1,-7.3856395E-1],"categories":[],"categories_nodes":[],"categories_segments":[],"categories_sizes":[],"default_left":[1,1,1,1,1,1,1,0,0,0,0,0,0,0,0],"id":28,"left_children":[1,3,5,7,9,11,13,-1,-1,-1,-1,-1,-1,-1,-1],"loss_changes":[4.2485756E1,1.0441654E1,1.451191E0,8.113518E0,4.973793E-1,1.0921364E0,1.6890113E0,0E0,0E0,0E0,0E0,0E0,0E0,0E0,0E0],"parents":[2147483647,0,0,1,1,2,2,3,3,4,4,5,5,6,6],"right_children":[2,4,6,8,10,12,14,-1,-1,-1,-1,-1,-1,-1,-1],"split_conditions":[1.975E3,5E-1,5E-1,3.425E1,3.335E1,2.115E3,5E-1,-4.031913E-3,4.6453502E-2,3.480666E-2,6.230898E-2,-3.147706E-2,-5.3641826E-2,5.06209E-3,-3.69282E-2],"split_indices":[2,8,6,1,1,2,5,0,0,0,0,0,0,0,0],"split_type":[0,0,0,0,0,0,0,0,0,0,0,0,0,0,0],"sum_hessian":[1.1791301E2,6.771369E1,5.019932E1,5.0519905E1,1.7193783E1,4.1562637E1,8.6366825E0,4.1722317E1,8.797589E0,9.540018E0,7.6537647E0,1.4331202E1,2.7231438E1,3.6208153E0,5.015867E0],"tree_param":{"num_deleted":"0","num_feature":"9","num_nodes":"15","size_leaf_vector":"0"}},{"base_weights":[-2.543145E-1,1.909512E-1,-8.8326454E-1,-3.6835093E-2,6.4576405E-1,-9.644824E-1,-2.3920171E-1,5.2112377E-1,-3.5064676E-1,7.7001506E-1,-6.381398E-1,-6.618627E-1,-1.0396042E0,-7.261964E-1,5.760507E-1],"categories":[],"categories_nodes":[],"categories_segments":[],"categories_sizes":[],"default_left":[1,1,1,1,1,1,1,0,0,0,0,0,0,0,0],"id":29,"left_children":[1,3,5,7,9,11,13,-1,-1,-1,-1,-1,-1,-1,-1],"loss_changes":[3.244495E1,7.0998707E0,2.2775307E0,8.316773E0,4.136012E0,2.724266E-1,3.078112E0,0E0,0E0,0E0,0E0,0E0,0E0,0E0,0E0],"parents":[2147483647,0,0,1,1,2,2,3,3,4,4,5,5,6,6],"right_children":[2,4,6,8,10,12,14,-1,-1,-1,-1,-1,-1,-1,-1],"split_conditions":[1.985E3,5E-1,5E-1,1.565E3,3.615E1,2.115E3,2.1125E3,2.605619E-2,-1.753234E-2,3.8500752E-2,-3.190699E-2,-3.3093136E-2,-5.198021E-2,-3.630982E-2,2.8802535E-2],"split_indices":[2,3,3,2,1,2,2,0,0,0,0,0,0,0,0],"split_type":[0,0,0,0,0,0,0,0,0,0,0,0,0,0,0],"sum_hessian":[1.1425192E2,6.730189E1,4.6950035E1,4.5455288E1,2.18466E1,4.125072E1,5.6993146E0,1.6124758E1,2.9330532E1,2.0283865E1,1.5627356E0,1.0154592E1,3.1096128E1,3.6363573E0,2.0629573E0],"tree_param":{"num_deleted":"0","num_feature":"9","num_nodes":"15","size_leaf_vector":"0"}},{"base_weights":[-2.4015358E-1,-4.551192E-1,4.1866702E-1,6.869126E-1,-5.3308797E-1,1.0067656E0,1.7605723E-1,9.7790575E-1,3.401208E-1,-6.581104E-1,-9.152041E-2,-7.444521E-2,8.038579E-1],"categories":[],"categories_nodes":[],"categories_segments":[],"categories_sizes":[],"default_left":[1,1,1,1,1,0,1,0,0,0,0,0,0],"id":30,"left_children":[1,3,5,7,9,-1,11,-1,-1,-1,-1,-1,-1],"loss_changes":[1.6522455E1,8.150999E0,3.9449058E0,2.7533698E-1,4.48892E0,0E0,3.4670687E0,0E0,0E0,0E0,0E0,0E0,0E0],"parents":[2147483647,0,0,1,1,2,2,3,3,4,4,6,6],"right_children":[2,4,6,8,10,-1,12,-1,-1,-1,-1,-1,-1],"split_conditions":[5E-1,2.9150002E1,3.345E1,2.825E1,5E-1,5.033828E-2,5E-1,4.889529E-2,1.700604E-2,-3.290552E-2,-4.5760204E-3,-3.7222605E-3,4.01929E-2],"split_indices":[3,1,1,1,6,0,6,0,0,0,0,0,0],"split_type":[0,0,0,0,0,0,0,0,0,0,0,0,0],"sum_hessian":[1.1431901E2,8.6427795E1,2.7891209E1,5.0243626E0,8.1403435E1,7.225789E0,2.0665419E1,1.7424269E0,3.2819355E0,6.305896E1,1.8344477E1,1.5401424E1,5.263994E0],"tree_param":{"num_deleted":"0","num_feature":"9","num_nodes":"13","size_leaf_vector":"0"}},{"base_weights":[-2.2554073E-1,-4.5491314E-1,4.101625E-1,-6.2012315E-1,1.0705822E-1,1.7384903E-1,9.087371E-1,8.12779E-1,-6.9479436E-1,2.8165182E-1,-6.9355845E-1,3.7287092E-1,-8.763634E-1],"categories":[],"categories_nodes":[],"categories_segments":[],"categories_sizes":[],"default_left":[1,1,1,1,1,1,0,0,0,0,0,0,0],"id":31,"left_children":[1,3,5,7,9,11,-1,-1,-1,-1,-1,-1,-1],"loss_changes":[1.6934502E1,7.946802E0,3.492127E0,7.598881E0,3.0100796E0,4.9783635E0,0E0,0E0,0E0,0E0,0E0,0E0,0E0],"parents":[2147483647,0,0,1,1,2,2,3,3,4,4,5,5],"right_children":[2,4,6,8,10,12,-1,-1,-1,-1,-1,-1,-1],"split_conditions":[5E-1,5E-1,5E-1,2.925E1,3.615E1,3.445E1,4.5436855E-2,4.063895E-2,-3.4739718E-2,1.4082591E-2,-3.4677923E-2,1.8643547E-2,-4.3818172E-2],"split_indices":[7,3,3,1,1,1,0,0,0,0,0,0,0],"split_type":[0,0,0,0,0,0,0,0,0,0,0,0,0],"sum_hessian":[1.13859024E2,8.387861E1,2.9980417E1,6.474206E1,1.9136545E1,2.1254799E1,8.725618E0,2.7171195E0,6.202494E1,1.6242653E1,2.8938923E0,1.8410793E1,2.8440053E0],"tree_param":{"num_deleted":"0","num_feature":"9","num_nodes":"13","size_leaf_vector":"0"}},{"base_weights":[-1.722109E-1,2.946689E-1,-8.322785E-1,2.7231323E-2,8.4152865E-1,-9.698343E-1,-2.1400112E-1,-1.9478439E-1,8.286795E-1,1.2331026E0,5.1204765E-1,-1.0183759E0,-5.0643975E-1,3.1577575E-1,-9.1241086E-1],"categories":[],"categories_nodes":[],"categories_segments":[],"categories_sizes":[],"default_left":[1,1,1,1,1,1,1,0,0,0,0,0,0,0,0],"id":32,"left_children":[1,3,5,7,9,11,13,-1,-1,-1,-1,-1,-1,-1,-1],"loss_changes":[3.4413055E1,9.582539E0,3.7211895E0,8.193526E0,2.147213E0,3.278656E-1,3.8734953E0,0E0,0E0,0E0,0E0,0E0,0E0,0E0,0E0],"parents":[2147483647,0,0,1,1,2,2,3,3,4,4,5,5,6,6],"right_children":[2,4,6,8,10,12,14,-1,-1,-1,-1,-1,-1,-1,-1],"split_conditions":[1.965E3,5E-1,5E-1,5E-1,1.565E3,5E-1,2.205E3,-9.739219E-3,4.1433975E-2,6.165513E-2,2.5602384E-2,-5.0918795E-2,-2.5321988E-2,1.5788788E-2,-4.5620542E-2],"split_indices":[2,0,7,8,2,6,2,0,0,0,0,0,0,0,0],"split_type":[0,0,0,0,0,0,0,0,0,0,0,0,0,0,0],"sum_hessian":[1.09872444E2,6.467794E1,4.5194504E1,4.4140945E1,2.0536999E1,3.6504326E1,8.690176E0,3.515839E1,8.9825535E0,8.131044E0,1.2405954E1,3.1958921E1,4.545405E0,5.2532225E0,3.4369538E0],"tree_param":{"num_deleted":"0","num_feature":"9","num_nodes":"15","size_leaf_vector":"0"}},{"base_weights":[-1.4611156E-1,2.616999E-1,-7.516235E-1,8.4512085E-2,8.035685E-1,-8.74293E-1,-6.1824497E-2,-1.4822172E-1,5.8980304E-1,5.356137E-1,1.008686E0,-5.617992E-1,-9.906928E-1,5.5873305E-1,-3.3486292E-1],"categories":[],"categories_nodes":[],"categories_segments":[],"categories_sizes":[],"default_left":[1,1,1,1,1,1,1,0,0,0,0,0,0,0,0],"id":33,"left_children":[1,3,5,7,9,11,13,-1,-1,-1,-1,-1,-1,-1,-1],"loss_changes":[2.782919E1,6.4233837E0,3.7785358E0,6.210341E0,3.6894417E-1,8.394165E-1,1.5281222E0,0E0,0E0,0E0,0E0,0E0,0E0,0E0,0E0],"parents":[2147483647,0,0,1,1,2,2,3,3,4,4,5,5,6,6],"right_children":[2,4,6,8,10,12,14,-1,-1,-1,-1,-1,-1,-1,-1],"split_conditions":[1.975E3,5E-1,5E-1,5E-1,1.675E3,2.135E3,3.535E1,-7.411086E-3,2.9490152E-2,2.6780685E-2,5.04343E-2,-2.8089961E-2,-4.953464E-2,2.7936652E-2,-1.6743146E-2],"split_indices":[2,8,3,0,2,2,1,0,0,0,0,0,0,0,0],"split_type":[0,0,0,0,0,0,0,0,0,0,0,0,0,0,0],"sum_hessian":[1.1090201E2,6.660885E1,4.4293163E1,5.10664E1,1.5542445E1,3.7378536E1,6.9146266E0,3.5446587E1,1.5619812E1,8.304773E0,7.237672E0,1.1725638E1,2.5652899E1,1.7930522E0,5.1215744E0],"tree_param":{"num_deleted":"0","num_feature":"9","num_nodes":"15","size_leaf_vector":"0"}},{"base_weights":[-1.8091717E-1,2.0950502E-1,-7.9365E-1,4.7295637E-2,8.7804073E-1,-9.058333E-1,-2.5353557E-1,9.9953604E-1,-9.7138576E-2,1.1716588E0,2.9637018E-1,-9.748589E-1,-5.520769E-1,2.6172817E-1,-8.824495E-1],"categories":[],"categories_nodes":[],"categories_segments":[],"categories_sizes":[],"default_left":[1,1,1,1,1,1,1,0,0,0,0,0,0,0,0],"id":34,"left_children":[1,3,5,7,9,11,13,-1,-1,-1,-1,-1,-1,-1,-1],"loss_changes":[2.5985664E1,7.1932454E0,2.3281841E0,7.626565E0,1.8678389E0,3.0583382E-1,3.0336585E0,0E0,0E0,0E0,0E0,0E0,0E0,0E0,0E0],"parents":[2147483647,0,0,1,1,2,2,3,3,4,4,5,5,6,6],"right_children":[2,4,6,8,10,12,14,-1,-1,-1,-1,-1,-1,-1,-1],"split_conditions":[1.985E3,3.445E1,5E-1,1.245E3,3.545E1,5E-1,2.195E3,4.9976803E-2,-4.8569287E-3,5.858294E-2,1.4818509E-2,-4.8742946E-2,-2.7603844E-2,1.3086408E-2,-4.4122476E-2],"split_indices":[2,1,7,2,1,4,2,0,0,0,0,0,0,0,0],"split_type":[0,0,0,0,0,0,0,0,0,0,0,0,0,0,0],"sum_hessian":[1.0692954E2,6.571513E1,4.1214405E1,5.3745422E1,1.1969712E1,3.3565617E1,7.648789E0,6.298656E0,4.7446766E1,7.280389E0,4.6893234E0,2.6616438E1,6.94918E0,4.525185E0,3.1236038E0],"tree_param":{"num_deleted":"0","num_feature":"9","num_nodes":"15","size_leaf_vector":"0"}},{"base_weights":[-1.4972237E-1,-3.508205E-1,3.8590696E-1,-5.1066345E-1,2.1714063E-1,1.6213271E-1,9.1285974E-1,-6.5397066E-1,1.0729866E-2,6.470501E-1,-5.534451E-1,3.3965597E-1,-8.4960836E-1,1.1255784E0,2.9680002E-2],"categories":[],"categories_nodes":[],"categories_segments":[],"categories_sizes":[],"default_left":[1,1,1,1,1,1,1,0,0,0,0,0,0,0,0],"id":35,"left_children":[1,3,5,7,9,11,13,-1,-1,-1,-1,-1,-1,-1,-1],"loss_changes":[1.210252E1,7.491537E0,3.4841743E0,4.769766E0,6.5056143E0,4.3902597E0,1.6509356E0,0E0,0E0,0E0,0E0,0E0,0E0,0E0,0E0],"parents":[2147483647,0,0,1,1,2,2,3,3,4,4,5,5,6,6],"right_children":[2,4,6,8,10,12,14,-1,-1,-1,-1,-1,-1,-1,-1],"split_conditions":[5E-1,5E-1,5E-1,5E-1,5E-1,3.445E1,5E-1,-3.2698534E-2,5.364933E-4,3.2352503E-2,-2.7672255E-2,1.69828E-2,-4.248042E-2,5.627892E-2,1.4840001E-3],"split_indices":[7,6,3,3,5,1,5,0,0,0,0,0,0,0,0],"split_type":[0,0,0,0,0,0,0,0,0,0,0,0,0,0,0],"sum_hessian":[1.1010096E2,8.02985E1,2.9802458E1,6.2741783E1,1.7556717E1,2.183693E1,7.9655285E0,4.9015408E1,1.3726376E1,1.1372383E1,6.1843333E0,1.9142426E1,2.6945043E0,6.1981974E0,1.7673312E0],"tree_param":{"num_deleted":"0","num_feature":"9","num_nodes":"15","size_leaf_vector":"0"}},{"base_weights":[-2.0194246E-1,1.7674416E-1,-8.1178254E-1,-6.6790706E-3,7.8517854E-1,-9.088804E-1,-2.5700435E-1,-2.3631641E-1,5.110162E-1,9.1381276E-1,2.7382982E-1,-9.8261195E-1,-5.081E-1,-5.796199E-1,2.91832E-1],"categories":[],"categories_nodes":[],"categories_segments":[],"categories_sizes":[],"default_left":[1,1,1,1,1,1,1,0,0,0,0,0,0,0,0],"id":36,"left_children":[1,3,5,7,9,11,13,-1,-1,-1,-1,-1,-1,-1,-1],"loss_changes":[2.4526451E1,7.366088E0,1.9548168E0,6.263444E0,7.5526714E-1,5.1075554E-1,1.4874694E0,0E0,0E0,0E0,0E0,0E0,0E0,0E0,0E0],"parents":[2147483647,0,0,1,1,2,2,3,3,4,4,5,5,6,6],"right_children":[2,4,6,8,10,12,14,-1,-1,-1,-1,-1,-1,-1,-1],"split_conditions":[1.985E3,5E-1,5E-1,5E-1,1.805E3,5E-1,2.1125E3,-1.1815821E-2,2.555081E-2,4.5690637E-2,1.3691491E-2,-4.91306E-2,-2.5404999E-2,-2.8980995E-2,1.45916E-2],"split_indices":[2,8,3,0,2,7,2,0,0,0,0,0,0,0,0],"split_type":[0,0,0,0,0,0,0,0,0,0,0,0,0,0,0],"sum_hessian":[1.0458221E2,6.495679E1,3.962542E1,5.067034E1,1.4286442E1,3.317995E1,6.445469E0,3.5477074E1,1.5193268E1,1.0786053E1,3.5003889E0,2.6798155E1,6.3817973E0,4.024002E0,2.4214668E0],"tree_param":{"num_deleted":"0","num_feature":"9","num_nodes":"15","size_leaf_vector":"0"}},{"base_weights":[-1.1934174E-1,2.825682E-1,-6.992441E-1,7.02913E-2,7.492857E-1,-8.2428896E-1,-8.532839E-2,1.0936425E0,-1.13855414E-1,8.765378E-1,-1.5502132E-1,-5.6320703E-1,-1.060389E0,4.9670628E-1,-5.062518E-1],"categories":[],"categories_nodes":[],"categories_segments":[],"categories_sizes":[],"default_left":[1,1,1,1,1,1,1,0,0,0,0,0,0,0,0],"id":37,"left_children":[1,3,5,7,9,11,13,-1,-1,-1,-1,-1,-1,-1,-1],"loss_changes":[2.4368856E1,6.0866385E0,3.2108078E0,8.359214E0,2.3533287E0,1.5844879E0,2.296672E0,0E0,0E0,0E0,0E0,0E0,0E0,0E0,0E0],"parents":[2147483647,0,0,1,1,2,2,3,3,4,4,5,5,6,6],"right_children":[2,4,6,8,10,12,14,-1,-1,-1,-1,-1,-1,-1,-1],"split_conditions":[1.965E3,3.355E1,5E-1,1.245E3,3.615E1,2.185E3,5E-1,5.4682124E-2,-5.6927707E-3,4.382689E-2,-7.7510662E-3,-2.8160352E-2,-5.3019453E-2,2.4835315E-2,-2.5312591E-2],"split_indices":[2,1,6,2,1,2,5,0,0,0,0,0,0,0,0],"split_type":[0,0,0,0,0,0,0,0,0,0,0,0,0,0,0],"sum_hessian":[1.0270888E2,6.0967308E1,4.174157E1,4.269773E1,1.8269579E1,3.4393486E1,7.3480825E0,5.758313E0,3.693942E1,1.6042782E1,2.2267978E0,1.7940332E1,1.6453152E1,3.0082984E0,4.339784E0],"tree_param":{"num_deleted":"0","num_feature":"9","num_nodes":"15","size_leaf_vector":"0"}},{"base_weights":[-1.6036098E-1,-3.534168E-1,4.2088804E-1,-5.2080613E-1,1.439098E-1,1.5682076E-1,9.375004E-1,-6.6215163E-1,5.130923E-3,-4.5124765E-2,6.577076E-1,-3.3284873E-2,6.2615657E-1,1.1409308E0,4.7209025E-3],"categories":[],"categories_nodes":[],"categories_segments":[],"categories_sizes":[],"default_left":[1,1,1,1,1,1,1,0,0,0,0,0,0,0,0],"id":38,"left_children":[1,3,5,7,9,11,13,-1,-1,-1,-1,-1,-1,-1,-1],"loss_changes":[1.1907265E1,6.668476E0,3.4794111E0,4.424734E0,2.0429726E0,1.6975214E0,1.6627216E0,0E0,0E0,0E0,0E0,0E0,0E0,0E0,0E0],"parents":[2147483647,0,0,1,1,2,2,3,3,4,4,5,5,6,6],"right_children":[2,4,6,8,10,12,14,-1,-1,-1,-1,-1,-1,-1,-1],"split_conditions":[5E-1,5E-1,5E-1,5E-1,5E-1,5E-1,5E-1,-3.3107582E-2,2.5654616E-4,-2.2562384E-3,3.288538E-2,-1.6642436E-3,3.1307828E-2,5.704654E-2,2.3604513E-4],"split_indices":[3,7,7,6,8,8,5,0,0,0,0,0,0,0,0],"split_type":[0,0,0,0,0,0,0,0,0,0,0,0,0,0,0],"sum_hessian":[1.0378699E2,7.820424E1,2.5582756E1,5.8475456E1,1.9728779E1,1.7791935E1,7.790821E0,4.5884903E1,1.2590553E1,1.5089339E1,4.639439E0,1.3324069E1,4.467866E0,6.2127314E0,1.5780898E0],"tree_param":{"num_deleted":"0","num_feature":"9","num_nodes":"15","size_leaf_vector":"0"}},{"base_weights":[-1.3538024E-1,2.0370111E-1,-7.177937E-1,-2.3579557E-4,6.583972E-1,-3.9031258E-1,-8.8146025E-1,-2.4349777E-1,4.9685043E-1,8.5738105E-1,-8.477093E-3,-6.4364743E-1,4.7234768E-1,-9.4226307E-1,2.9727705E-2],"categories":[],"categories_nodes":[],"categories_segments":[],"categories_sizes":[],"default_left":[1,1,1,1,1,1,1,0,0,0,0,0,0,0,0],"id":39,"left_children":[1,3,5,7,9,11,13,-1,-1,-1,-1,-1,-1,-1,-1],"loss_changes":[2.0585663E1,6.138205E0,1.7090302E0,5.767685E0,2.7270565E0,3.4858358E0,1.3990078E0,0E0,0E0,0E0,0E0,0E0,0E0,0E0,0E0],"parents":[2147483647,0,0,1,1,2,2,3,3,4,4,5,5,6,6],"right_children":[2,4,6,8,10,12,14,-1,-1,-1,-1,-1,-1,-1,-1],"split_conditions":[1.985E3,5E-1,2.135E3,5E-1,5E-1,5E-1,5E-1,-1.21748885E-2,2.4842521E-2,4.2869054E-2,-4.2385465E-4,-3.2182373E-2,2.3617385E-2,-4.7113154E-2,1.4863852E-3],"split_indices":[2,7,2,0,5,7,3,0,0,0,0,0,0,0,0],"split_type":[0,0,0,0,0,0,0,0,0,0,0,0,0,0,0],"sum_hessian":[1.0249845E2,6.519319E1,3.730526E1,4.5697E1,1.9496197E1,1.3559268E1,2.374599E1,3.1024506E1,1.4672493E1,1.47957325E1,4.7004642E0,1.0677514E1,2.8817534E0,2.2228592E1,1.517399E0],"tree_param":{"num_deleted":"0","num_feature":"9","num_nodes":"15","size_leaf_vector":"0"}},{"base_weights":[-1.4352757E-1,1.6232261E-1,-6.8549037E-1,-1.4950062E-2,7.206333E-1,-8.196282E-1,-1.4275329E-1,-2.691757E-1,5.4097235E-1,1.0982932E0,4.2806095E-1,-9.3351233E-1,-3.4521058E-1,3.1275225E-1,-8.33082E-1],"categories":[],"categories_nodes":[],"categories_segments":[],"categories_sizes":[],"default_left":[1,1,1,1,1,1,1,0,0,0,0,0,0,0,0],"id":40,"left_children":[1,3,5,7,9,11,13,-1,-1,-1,-1,-1,-1,-1,-1],"loss_changes":[1.7352379E1,6.67153E0,2.6286564E0,7.503179E0,1.3241577E0,1.3001938E0,2.9914794E0,0E0,0E0,0E0,0E0,0E0,0E0,0E0,0E0],"parents":[2147483647,0,0,1,1,2,2,3,3,4,4,5,5,6,6],"right_children":[2,4,6,8,10,12,14,-1,-1,-1,-1,-1,-1,-1,-1],"split_conditions":[1.985E3,5E-1,5E-1,5E-1,1.505E3,5E-1,2.205E3,-1.3458786E-2,2.7048618E-2,5.491466E-2,2.1403048E-2,-4.667562E-2,-1.726053E-2,1.5637612E-2,-4.1654103E-2],"split_indices":[2,8,7,0,2,4,2,0,0,0,0,0,0,0,0],"split_type":[0,0,0,0,0,0,0,0,0,0,0,0,0,0,0],"sum_hessian":[1.0301285E2,6.629855E1,3.67143E1,5.1059544E1,1.5239008E1,2.902947E1,7.684827E0,3.5390926E1,1.5668616E1,5.4500394E0,9.788969E0,2.262954E1,6.399932E0,4.959385E0,2.725442E0],"tree_param":{"num_deleted":"0","num_feature":"9","num_nodes":"15","size_leaf_vector":"0"}},{"base_weights":[-8.948075E-2,2.3643887E-1,-6.526055E-1,1.0037161E-1,6.901647E-1,-8.109523E-1,1.016132E-2,-4.304883E-1,3.087734E-1,4.1221863E-1,1.0427365E0,-9.437502E-1,-2.898558E-1,-3.3444056E-1,7.4189824E-1],"categories":[],"categories_nodes":[],"categories_segments":[],"categories_sizes":[],"default_left":[1,1,1,1,1,1,1,0,0,0,0,0,0,0,0],"id":41,"left_children":[1,3,5,7,9,11,13,-1,-1,-1,-1,-1,-1,-1,-1],"loss_changes":[1.8411901E1,3.8661103E0,3.86339E0,5.6875753E0,9.946141E-1,1.7791195E0,2.28344E0,0E0,0E0,0E0,0E0,0E0,0E0,0E0,0E0],"parents":[2147483647,0,0,1,1,2,2,3,3,4,4,5,5,6,6],"right_children":[2,4,6,8,10,12,14,-1,-1,-1,-1,-1,-1,-1,-1],"split_conditions":[1.985E3,5E-1,5E-1,3.105E1,5E-1,5E-1,5E-1,-2.1524414E-2,1.543867E-2,2.0610932E-2,5.2136827E-2,-4.718751E-2,-1.449279E-2,-1.672203E-2,3.7094913E-2],"split_indices":[2,8,6,1,6,7,3,0,0,0,0,0,0,0,0],"split_type":[0,0,0,0,0,0,0,0,0,0,0,0,0,0,0],"sum_hessian":[9.847835E1,6.2744087E1,3.5734257E1,4.920829E1,1.3535797E1,2.8662653E1,7.0716047E0,1.3571662E1,3.563663E1,8.7818775E0,4.7539196E0,2.2195257E1,6.4673963E0,5.1766696E0,1.8949348E0],"tree_param":{"num_deleted":"0","num_feature":"9","num_nodes":"15","size_leaf_vector":"0"}},{"base_weights":[-9.816373E-2,1.992185E-1,-6.463835E-1,8.9348066E-1,7.434069E-2,-7.56788E-1,-1.20917976E-1,1.067941E0,1.5223096E-1,-2.8391287E-1,4.9919048E-1,-8.985342E-1,-8.612814E-2,6.669953E-1,-8.6017686E-1],"categories":[],"categories_nodes":[],"categories_segments":[],"categories_sizes":[],"default_left":[1,1,1,1,1,1,1,0,0,0,0,0,0,0,0],"id":42,"left_children":[1,3,5,7,9,11,13,-1,-1,-1,-1,-1,-1,-1,-1],"loss_changes":[1.6047836E1,5.488244E0,1.9143353E0,1.0887914E0,8.5727005E0,2.620697E0,4.763681E0,0E0,0E0,0E0,0E0,0E0,0E0,0E0,0E0],"parents":[2147483647,0,0,1,1,2,2,3,3,4,4,5,5,6,6],"right_children":[2,4,6,8,10,12,14,-1,-1,-1,-1,-1,-1,-1,-1],"split_conditions":[1.985E3,1.285E3,5E-1,3.12E1,3.28E1,5E-1,2.19E3,5.339705E-2,7.611548E-3,-1.4195643E-2,2.4959525E-2,-4.492671E-2,-4.306407E-3,3.3349764E-2,-4.3008845E-2],"split_indices":[2,2,7,1,1,6,2,0,0,0,0,0,0,0,0],"split_type":[0,0,0,0,0,0,0,0,0,0,0,0,0,0,0],"sum_hessian":[9.6644516E1,6.3069195E1,3.3575325E1,8.676588E0,5.439261E1,2.7381935E1,6.1933885E0,6.6667686E0,2.009819E0,2.9689087E1,2.470352E1,2.2323925E1,5.0580096E0,3.0453548E0,3.1480336E0],"tree_param":{"num_deleted":"0","num_feature":"9","num_nodes":"15","size_leaf_vector":"0"}},{"base_weights":[-1.2575373E-1,1.6210617E-1,-6.8540156E-1,-5.84138E-3,9.307707E-1,-8.0763257E-1,-1.1921748E-1,1.0834527E0,-1.6900209E-1,1.1185822E0,3.297294E-1,-2.2757614E-1,-8.782086E-1,8.10818E-1,-7.130517E-1],"categories":[],"categories_nodes":[],"categories_segments":[],"categories_sizes":[],"default_left":[1,1,1,1,1,1,1,0,0,0,0,0,0,0,0],"id":43,"left_children":[1,3,5,7,9,11,13,-1,-1,-1,-1,-1,-1,-1,-1],"loss_changes":[1.588973E1,8.459229E0,2.2191877E0,9.911388E0,9.5737934E-1,9.195614E-1,4.50701E0,0E0,0E0,0E0,0E0,0E0,0E0,0E0,0E0],"parents":[2147483647,0,0,1,1,2,2,3,3,4,4,5,5,6,6],"right_children":[2,4,6,8,10,12,14,-1,-1,-1,-1,-1,-1,-1,-1],"split_conditions":[1.995E3,3.445E1,5E-1,1.245E3,3.58E1,2.045E3,5E-1,5.4172635E-2,-8.450105E-3,5.5929113E-2,1.6486472E-2,-1.1378807E-2,-4.391043E-2,4.05409E-2,-3.5652585E-2],"split_indices":[2,1,6,2,1,2,5,0,0,0,0,0,0,0,0],"split_type":[0,0,0,0,0,0,0,0,0,0,0,0,0,0,0],"sum_hessian":[9.694292E1,6.448488E1,3.245804E1,5.3736298E1,1.0748585E1,2.6344244E1,6.113794E0,6.2655835E0,4.747071E1,7.533474E0,3.2151113E0,3.3158867E0,2.3028358E1,2.240084E0,3.87371E0],"tree_param":{"num_deleted":"0","num_feature":"9","num_nodes":"15","size_leaf_vector":"0"}},{"base_weights":[-1.2088293E-1,1.7852955E-1,-6.366222E-1,-1.0871871E-1,8.205775E-1,-7.705869E-1,-1.08618036E-1,-3.8629538E-1,4.6280977E-1,1.3190775E0,2.3032634E-1,-5.688067E-2,-8.1923884E-1,2.9166737E-1,-7.8919625E-1],"categories":[],"categories_nodes":[],"categories_segments":[],"categories_sizes":[],"default_left":[1,1,1,1,1,1,1,0,0,0,0,0,0,0,0],"id":44,"left_children":[1,3,5,7,9,11,13,-1,-1,-1,-1,-1,-1,-1,-1],"loss_changes":[1.4992992E1,1.1476709E1,2.4352636E0,7.086509E0,5.346365E0,9.3401146E-1,2.5106459E0,0E0,0E0,0E0,0E0,0E0,0E0,0E0,0E0],"parents":[2147483647,0,0,1,1,2,2,3,3,4,4,5,5,6,6],"right_children":[2,4,6,8,10,12,14,-1,-1,-1,-1,-1,-1,-1,-1],"split_conditions":[1.975E3,5E-1,5E-1,5E-1,1.735E3,3.28E1,2.205E3,-1.931477E-2,2.3140488E-2,6.595387E-2,1.1516317E-2,-2.8440335E-3,-4.0961944E-2,1.4583369E-2,-3.9459813E-2],"split_indices":[2,0,7,7,2,1,2,0,0,0,0,0,0,0,0],"split_type":[0,0,0,0,0,0,0,0,0,0,0,0,0,0,0],"sum_hessian":[9.535705E1,6.074523E1,3.4611813E1,4.2542603E1,1.8202627E1,2.7240854E1,7.370959E0,2.8853367E1,1.3689237E1,9.198884E0,9.003743E0,1.8768775E0,2.5363977E1,5.001024E0,2.3699348E0],"tree_param":{"num_deleted":"0","num_feature":"9","num_nodes":"15","size_leaf_vector":"0"}},{"base_weights":[-9.109198E-2,9.163771E-2,-7.320818E-1,-1.25979E-1,5.7925975E-1,-8.4264934E-1,5.481371E-1,-3.9660874E-1,2.1038161E-1,2.5402617E-1,1.0184315E0,-5.559921E-1,-1.0001929E0],"categories":[],"categories_nodes":[],"categories_segments":[],"categories_sizes":[],"default_left":[1,1,1,1,1,1,0,0,0,0,0,0,0],"id":45,"left_children":[1,3,5,7,9,11,-1,-1,-1,-1,-1,-1,-1],"loss_changes":[1.1137778E1,7.9720864E0,3.4455843E0,4.8434324E0,3.0476727E0,3.3795357E-1,0E0,0E0,0E0,0E0,0E0,0E0,0E0],"parents":[2147483647,0,0,1,1,2,2,3,3,4,4,5,5],"right_children":[2,4,6,8,10,12,-1,-1,-1,-1,-1,-1,-1],"split_conditions":[2.135E3,5E-1,5E-1,3.335E1,3.235E1,5E-1,2.7406856E-2,-1.9830437E-2,1.0519081E-2,1.2701309E-2,5.0921578E-2,-2.7799606E-2,-5.0009646E-2],"split_indices":[2,7,3,1,1,5,0,0,0,0,0,0,0],"split_type":[0,0,0,0,0,0,0,0,0,0,0,0,0],"sum_hessian":[9.3518005E1,7.343937E1,2.0078636E1,5.1290855E1,2.2148514E1,1.8797005E1,1.2816327E0,2.8323309E1,2.2967546E1,1.3631774E1,8.516741E0,8.27302E0,1.0523984E1],"tree_param":{"num_deleted":"0","num_feature":"9","num_nodes":"13","size_leaf_vector":"0"}},{"base_weights":[-1.0331289E-1,1.6439694E-1,-5.2029425E-1,-2.1232793E-2,5.9043837E-1,-6.308475E-1,2.2966146E-2,3.8909733E-1,-4.7295448E-1,7.325765E-1,-3.821659E-1,-3.3902457E-1,-8.1748843E-1,8.1375724E-1,-2.5545728E-1],"categories":[],"categories_nodes":[],"categories_segments":[],"categories_sizes":[],"default_left":[1,1,1,1,1,1,1,0,0,0,0,0,0,0,0],"id":46,"left_children":[1,3,5,7,9,11,13,-1,-1,-1,-1,-1,-1,-1,-1],"loss_changes":[1.0739179E1,4.6692524E0,2.2700357E0,7.9647827E0,2.7551045E0,1.4243879E0,1.8184824E0,0E0,0E0,0E0,0E0,0E0,0E0,0E0,0E0],"parents":[2147483647,0,0,1,1,2,2,3,3,4,4,5,5,6,6],"right_children":[2,4,6,8,10,12,14,-1,-1,-1,-1,-1,-1,-1,-1],"split_conditions":[1.9525E3,3.335E1,5E-1,1.565E3,3.615E1,2.135E3,3.525E1,1.9454867E-2,-2.3647724E-2,3.6628824E-2,-1.9108295E-2,-1.695123E-2,-4.087442E-2,4.0687863E-2,-1.2772865E-2],"split_indices":[2,1,3,2,1,2,1,0,0,0,0,0,0,0,0],"split_type":[0,0,0,0,0,0,0,0,0,0,0,0,0,0,0],"sum_hessian":[9.443709E1,5.7881702E1,3.655539E1,4.0977592E1,1.690411E1,3.0240282E1,6.3151073E0,2.1545214E1,1.9432377E1,1.4964028E1,1.9400814E0,1.2894894E1,1.7345388E1,1.1437743E0,5.171333E0],"tree_param":{"num_deleted":"0","num_feature":"9","num_nodes":"15","size_leaf_vector":"0"}},{"base_weights":[-1.1596628E-1,1.4325964E-1,-5.864504E-1,9.242512E-1,4.3766238E-2,-7.5406206E-1,8.621049E-2,-1.2164584E-1,5.187088E-1,-8.697581E-1,-2.5098798E-1,-2.9634365E-1,7.6554585E-1],"categories":[],"categories_nodes":[],"categories_segments":[],"categories_sizes":[],"default_left":[1,1,1,0,1,1,1,0,0,0,0,0,0],"id":47,"left_children":[1,3,5,-1,7,9,11,-1,-1,-1,-1,-1,-1],"loss_changes":[1.1717527E1,4.8008394E0,3.9076033E0,0E0,4.4871993E0,1.3756771E0,2.226876E0,0E0,0E0,0E0,0E0,0E0,0E0],"parents":[2147483647,0,0,1,1,2,2,4,4,5,5,6,6],"right_children":[2,4,6,-1,8,10,12,-1,-1,-1,-1,-1,-1],"split_conditions":[1.975E3,1.245E3,5E-1,4.621256E-2,5E-1,5E-1,5E-1,-6.082292E-3,2.5935441E-2,-4.3487906E-2,-1.2549399E-2,-1.4817183E-2,3.8277294E-2],"split_indices":[2,2,3,0,3,7,6,0,0,0,0,0,0],"split_type":[0,0,0,0,0,0,0,0,0,0,0,0,0],"sum_hessian":[9.4386604E1,6.130466E1,3.3081947E1,5.9906206E0,5.5314037E1,2.6386122E1,6.6958275E0,4.157741E1,1.3736628E1,2.0859907E1,5.5262127E0,4.644273E0,2.0515552E0],"tree_param":{"num_deleted":"0","num_feature":"9","num_nodes":"13","size_leaf_vector":"0"}},{"base_weights":[-1.474615E-1,1.5560943E-1,-6.8294555E-1,-3.707872E-2,5.455631E-1,-7.882881E-1,-3.0675834E-1,-2.6496583E-1,4.3980807E-1,9.414546E-1,1.2970524E-1,-5.264191E-1,-9.579583E-1,1.6729351E-2,-7.991757E-1],"categories":[],"categories_nodes":[],"categories_segments":[],"categories_sizes":[],"default_left":[1,1,1,1,1,1,1,0,0,0,0,0,0,0,0],"id":48,"left_children":[1,3,5,7,9,11,13,-1,-1,-1,-1,-1,-1,-1,-1],"loss_changes":[1.5246872E1,4.55789E0,1.1017447E0,4.6107817E0,3.1764169E0,6.4425087E-1,1.4556E0,0E0,0E0,0E0,0E0,0E0,0E0,0E0,0E0],"parents":[2147483647,0,0,1,1,2,2,3,3,4,4,5,5,6,6],"right_children":[2,4,6,8,10,12,14,-1,-1,-1,-1,-1,-1,-1,-1],"split_conditions":[1.975E3,5E-1,5E-1,5E-1,1.565E3,5E-1,2.205E3,-1.3248292E-2,2.1990404E-2,4.707273E-2,6.485262E-3,-2.6320955E-2,-4.7897916E-2,8.3646755E-4,-3.9958786E-2],"split_indices":[2,7,7,0,2,5,2,0,0,0,0,0,0,0,0],"split_type":[0,0,0,0,0,0,0,0,0,0,0,0,0,0,0],"sum_hessian":[9.229368E1,5.938987E1,3.2903812E1,4.035442E1,1.903545E1,2.4849749E1,8.054065E0,2.7606598E1,1.2747821E1,9.104342E0,9.931107E0,1.1383324E1,1.3466424E1,5.4438314E0,2.6102338E0],"tree_param":{"num_deleted":"0","num_feature":"9","num_nodes":"15","size_leaf_vector":"0"}},{"base_weights":[-4.8019506E-2,-1.7668226E-1,4.4425362E-1,-3.1057635E-1,2.3178956E-1,5.7897174E-1,-4.9381748E-2,-4.2964387E-1,8.426207E-2,5.6039727E-1,-3.5512096E-1,9.7035766E-1,4.33166E-1,-6.05524E-1,5.985225E-1],"categories":[],"categories_nodes":[],"categories_segments":[],"categories_sizes":[],"default_left":[1,1,1,1,1,1,1,0,0,0,0,0,0,0,0],"id":49,"left_children":[1,3,5,7,9,11,13,-1,-1,-1,-1,-1,-1,-1,-1],"loss_changes":[5.9700527E0,4.1443596E0,1.3292823E0,2.6926641E0,3.854663E0,4.6100616E-1,2.2054157E0,0E0,0E0,0E0,0E0,0E0,0E0,0E0,0E0],"parents":[2147483647,0,0,1,1,2,2,3,3,4,4,5,5,6,6],"right_children":[2,4,6,8,10,12,14,-1,-1,-1,-1,-1,-1,-1,-1],"split_conditions":[5E-1,5E-1,3.455E1,5E-1,5E-1,3.0349998E1,5E-1,-2.1482194E-2,4.2131036E-3,2.8019864E-2,-1.7756049E-2,4.8517883E-2,2.16583E-2,-3.02762E-2,2.9926125E-2],"split_indices":[8,6,1,3,5,1,3,0,0,0,0,0,0,0,0],"split_type":[0,0,0,0,0,0,0,0,0,0,0,0,0,0,0],"sum_hessian":[9.201894E1,7.346015E1,1.8558794E1,5.5505512E1,1.7954638E1,1.4444005E1,4.1147885E0,4.2577644E1,1.2927871E1,1.1539125E1,6.415513E0,2.3854926E0,1.2058513E1,2.249389E0,1.8653994E0],"tree_param":{"num_deleted":"0","num_feature":"9","num_nodes":"15","size_leaf_vector":"0"}},{"base_weights":[-9.744142E-2,-2.5615337E-1,2.7925485E-1,-3.787377E-1,2.1116616E-1,8.838181E-2,7.596438E-1,-4.612106E-1,-1.0380419E-1,8.7014896E-1,-3.4282587E-2,2.513492E-1,-8.0787534E-1],"categories":[],"categories_nodes":[],"categories_segments":[],"categories_sizes":[],"default_left":[1,1,1,1,1,1,0,0,0,0,0,0,0],"id":50,"left_children":[1,3,5,7,9,11,-1,-1,-1,-1,-1,-1,-1],"loss_changes":[5.5716887E0,3.8177652E0,2.4772844E0,1.1322684E0,2.326758E0,3.2689383E0,0E0,0E0,0E0,0E0,0E0,0E0,0E0],"parents":[2147483647,0,0,1,1,2,2,3,3,4,4,5,5],"right_children":[2,4,6,8,10,12,-1,-1,-1,-1,-1,-1,-1],"split_conditions":[5E-1,5E-1,5E-1,5E-1,3.18E1,3.425E1,3.7982192E-2,-2.306053E-2,-5.19021E-3,4.350745E-2,-1.7141294E-3,1.2567461E-2,-4.0393766E-2],"split_indices":[7,8,3,3,1,1,0,0,0,0,0,0,0],"split_type":[0,0,0,0,0,0,0,0,0,0,0,0,0],"sum_hessian":[9.099709E1,6.424781E1,2.6749277E1,5.104703E1,1.3200783E1,1.9990448E1,6.758829E0,3.874654E1,1.230049E1,2.891778E0,1.0309005E1,1.7523659E1,2.4667888E0],"tree_param":{"num_deleted":"0","num_feature":"9","num_nodes":"13","size_leaf_vector":"0"}},{"base_weights":[-9.323903E-2,1.8544528E-1,-6.03288E-1,-1.7651385E-2,5.817242E-1,-7.3223996E-1,-3.41446E-2,2.9690558E-1,-6.950604E-1,6.9088614E-1,-2.2601151E-1,-8.440592E-1,-2.9633602E-1,-4.0575656E-1,6.709609E-1],"categories":[],"categories_nodes":[],"categories_segments":[],"categories_sizes":[],"default_left":[1,1,1,1,1,1,1,0,0,0,0,0,0,0,0],"id":51,"left_children":[1,3,5,7,9,11,13,-1,-1,-1,-1,-1,-1,-1,-1],"loss_changes":[1.2974892E1,4.781643E0,2.3389168E0,8.765203E0,1.9300113E0,1.0274525E0,2.1060653E0,0E0,0E0,0E0,0E0,0E0,0E0,0E0,0E0],"parents":[2147483647,0,0,1,1,2,2,3,3,4,4,5,5,6,6],"right_children":[2,4,6,8,10,12,14,-1,-1,-1,-1,-1,-1,-1,-1],"split_conditions":[1.975E3,3.335E1,5E-1,1.735E3,3.615E1,5E-1,5E-1,1.4845279E-2,-3.475302E-2,3.4544308E-2,-1.1300576E-2,-4.220296E-2,-1.4816801E-2,-2.0287829E-2,3.3548046E-2],"split_indices":[2,1,3,2,1,7,6,0,0,0,0,0,0,0,0],"split_type":[0,0,0,0,0,0,0,0,0,0,0,0,0,0,0],"sum_hessian":[8.949371E1,5.8284313E1,3.1209396E1,3.916655E1,1.9117765E1,2.5210773E1,5.998623E0,2.7130241E1,1.2036307E1,1.6969126E1,2.1486382E0,1.9318737E1,5.892037E0,4.206313E0,1.7923098E0],"tree_param":{"num_deleted":"0","num_feature":"9","num_nodes":"15","size_leaf_vector":"0"}},{"base_weights":[-7.212947E-2,1.5512303E-1,-5.516304E-1,-1.092335E-2,5.52563E-1,-7.011454E-1,-1.0031544E-2,9.273375E-1,-9.304224E-2,3.8680592E-1,9.341923E-1,-3.6557925E-1,-8.8398385E-1,-3.8274217E-1,7.1231747E-1],"categories":[],"categories_nodes":[],"categories_segments":[],"categories_sizes":[],"default_left":[1,1,1,1,1,1,1,0,0,0,0,0,0,0,0],"id":52,"left_children":[1,3,5,7,9,11,13,-1,-1,-1,-1,-1,-1,-1,-1],"loss_changes":[9.955685E0,4.113065E0,2.369195E0,3.5438993E0,7.9995203E-1,1.086853E0,2.2549167E0,0E0,0E0,0E0,0E0,0E0,0E0,0E0,0E0],"parents":[2147483647,0,0,1,1,2,2,3,3,4,4,5,5,6,6],"right_children":[2,4,6,8,10,12,14,-1,-1,-1,-1,-1,-1,-1,-1],"split_conditions":[1.985E3,5E-1,5E-1,1.245E3,5E-1,2.115E3,5E-1,4.6366878E-2,-4.6521123E-3,1.9340297E-2,4.6709616E-2,-1.8278962E-2,-4.4199195E-2,-1.9137109E-2,3.5615873E-2],"split_indices":[2,3,6,2,8,2,3,0,0,0,0,0,0,0,0],"split_type":[0,0,0,0,0,0,0,0,0,0,0,0,0,0,0],"sum_hessian":[8.957829E1,6.1233875E1,2.8344416E1,4.387561E1,1.7358267E1,2.1981552E1,6.3628635E0,2.7027168E0,4.1172894E1,1.350574E1,3.8525262E0,8.810666E0,1.3170886E1,4.507348E0,1.8555154E0],"tree_param":{"num_deleted":"0","num_feature":"9","num_nodes":"15","size_leaf_vector":"0"}},{"base_weights":[-2.7123533E-2,2.0310639E-1,-4.928522E-1,-1.3473186E-3,6.233435E-1,-6.5169156E-1,7.844114E-2,-1.8325612E-1,6.082888E-1,2.4473487E-1,8.4215844E-1,-8.4467787E-1,1.0412536E-2,-2.2496495E-1,6.615435E-1],"categories":[],"categories_nodes":[],"categories_segments":[],"categories_sizes":[],"default_left":[1,1,1,1,1,1,1,0,0,0,0,0,0,0,0],"id":53,"left_children":[1,3,5,7,9,11,13,-1,-1,-1,-1,-1,-1,-1,-1],"loss_changes":[9.674291E0,5.1955705E0,2.7580223E0,4.732659E0,1.4334207E0,3.00492E0,1.4548367E0,0E0,0E0,0E0,0E0,0E0,0E0,0E0,0E0],"parents":[2147483647,0,0,1,1,2,2,3,3,4,4,5,5,6,6],"right_children":[2,4,6,8,10,12,14,-1,-1,-1,-1,-1,-1,-1,-1],"split_conditions":[1.975E3,5E-1,5E-1,3.415E1,3.085E1,5E-1,5E-1,-9.162806E-3,3.0414442E-2,1.2236743E-2,4.210792E-2,-4.2233896E-2,5.206268E-4,-1.1248248E-2,3.3077177E-2],"split_indices":[2,7,6,1,1,7,3,0,0,0,0,0,0,0,0],"split_type":[0,0,0,0,0,0,0,0,0,0,0,0,0,0,0],"sum_hessian":[8.829091E1,5.9460766E1,2.8830145E1,4.0670536E1,1.879023E1,2.2448072E1,6.3820724E0,3.186251E1,8.808026E0,7.6581035E0,1.1132126E1,1.7168228E1,5.279844E0,4.6018047E0,1.7802676E0],"tree_param":{"num_deleted":"0","num_feature":"9","num_nodes":"15","size_leaf_vector":"0"}},{"base_weights":[-1.15817115E-1,6.130824E-2,-4.838214E-1,-8.553918E-2,7.1814245E-1,-2.8615597E-1,-8.59189E-1,8.4091187E-1,-2.0937987E-1,1.1321604E0,-2.0543869E-1,1.0135648E-1,-5.937479E-1],"categories":[],"categories_nodes":[],"categories_segments":[],"categories_sizes":[],"default_left":[1,1,1,1,1,1,0,0,0,0,0,0,0],"id":54,"left_children":[1,3,5,7,9,11,-1,-1,-1,-1,-1,-1,-1],"loss_changes":[5.402858E0,5.5145617E0,1.7498012E0,5.579881E0,4.2233195E0,2.3389866E0,0E0,0E0,0E0,0E0,0E0,0E0,0E0],"parents":[2147483647,0,0,1,1,2,2,3,3,4,4,5,5],"right_children":[2,4,6,8,10,12,-1,-1,-1,-1,-1,-1,-1],"split_conditions":[1.995E3,3.445E1,5E-1,1.245E3,3.58E1,2.205E3,-4.2959448E-2,4.2045593E-2,-1.0468993E-2,5.660802E-2,-1.0271935E-2,5.067824E-3,-2.9687395E-2],"split_indices":[2,1,0,2,1,2,0,0,0,0,0,0,0],"split_type":[0,0,0,0,0,0,0,0,0,0,0,0,0],"sum_hessian":[8.14326E1,5.553586E1,2.5896746E1,4.6099285E1,9.436576E0,1.8118193E1,7.7785525E0,4.7528663E0,4.1346416E1,6.359801E0,3.0767746E0,8.314212E0,9.803981E0],"tree_param":{"num_deleted":"0","num_feature":"9","num_nodes":"13","size_leaf_vector":"0"}},{"base_weights":[-5.6855764E-2,3.354385E-1,-2.4716993E-1,5.4764496E-3,1.1707464E0,-6.301963E-1,-2.9794848E-2,-3.0828664E-1,4.5499316E-1,2.652053E-1,-7.863088E-1,2.5327605E-1,-5.357872E-1],"categories":[],"categories_nodes":[],"categories_segments":[],"categories_sizes":[],"default_left":[1,1,1,1,0,1,1,0,0,0,0,0,0],"id":55,"left_children":[1,3,5,7,-1,9,11,-1,-1,-1,-1,-1,-1],"loss_changes":[6.5875626E0,7.95467E0,4.913597E0,3.2022843E0,0E0,3.199666E0,5.699114E0,0E0,0E0,0E0,0E0,0E0,0E0],"parents":[2147483647,0,0,1,1,2,2,3,3,5,5,6,6],"right_children":[2,4,6,8,-1,10,12,-1,-1,-1,-1,-1,-1],"split_conditions":[1.65E3,5E-1,3.335E1,3.08E1,5.8537323E-2,1.735E3,2.135E3,-1.5414332E-2,2.2749659E-2,1.3260265E-2,-3.9315443E-2,1.2663803E-2,-2.6789362E-2],"split_indices":[2,0,1,1,0,2,2,0,0,0,0,0,0],"split_type":[0,0,0,0,0,0,0,0,0,0,0,0,0],"sum_hessian":[8.612463E1,2.7884274E1,5.824036E1,2.071E1,7.174276E0,2.0398323E1,3.7842037E1,1.2381725E1,8.328274E0,2.9246795E0,1.7473642E1,2.4586746E1,1.325529E1],"tree_param":{"num_deleted":"0","num_feature":"9","num_nodes":"13","size_leaf_vector":"0"}},{"base_weights":[-1.0082591E-1,5.592049E-1,-2.006868E-1,1.0245014E0,2.039439E-1,-3.704066E-1,2.8566706E-1,-5.524671E-1,6.9350886E-1,-1.145241E0,-2.6511928E-1,-3.0698156E-1,5.296017E-1],"categories":[],"categories_nodes":[],"categories_segments":[],"categories_sizes":[],"default_left":[1,1,1,0,1,1,1,0,0,0,0,0,0],"id":56,"left_children":[1,3,5,-1,7,9,11,-1,-1,-1,-1,-1,-1],"loss_changes":[5.84324E0,1.7235458E0,6.400592E0,0E0,3.3003588E0,4.3438015E0,3.0961757E0,0E0,0E0,0E0,0E0,0E0,0E0],"parents":[2147483647,0,0,1,1,2,2,4,4,5,5,6,6],"right_children":[2,4,6,-1,8,10,12,-1,-1,-1,-1,-1,-1],"split_conditions":[1.365E3,2.9150002E1,5E-1,5.1225074E-2,3.03E1,3.105E1,3.155E1,-2.7623355E-2,3.4675445E-2,-5.726205E-2,-1.3255964E-2,-1.5349078E-2,2.6480084E-2],"split_indices":[2,1,6,0,1,1,1,0,0,0,0,0,0],"split_type":[0,0,0,0,0,0,0,0,0,0,0,0,0],"sum_hessian":[8.5950455E1,1.0690661E1,7.525979E1,3.8129377E0,6.8777237E0,5.5967556E1,1.9292236E1,2.6518893E0,4.2258344E0,5.513691E0,5.0453865E1,5.5499525E0,1.3742285E1],"tree_param":{"num_deleted":"0","num_feature":"9","num_nodes":"13","size_leaf_vector":"0"}},{"base_weights":[-7.9063274E-2,9.830934E-2,-4.8132387E-1,-2.581273E-2,5.2404016E-1,-6.40179E-1,2.977413E-2,-4.5535657E-1,1.614132E-1,1.8065807E-1,7.5938827E-1,-8.1302065E-1,-1.0876912E-1,-5.8059454E-1,2.800761E-1],"categories":[],"categories_nodes":[],"categories_segments":[],"categories_sizes":[],"default_left":[1,1,1,1,1,1,1,0,0,0,0,0,0,0,0],"id":57,"left_children":[1,3,5,7,9,11,13,-1,-1,-1,-1,-1,-1,-1,-1],"loss_changes":[6.283069E0,3.2624445E0,2.2041988E0,3.978541E0,9.8822284E-1,1.8015194E0,1.2835574E0,0E0,0E0,0E0,0E0,0E0,0E0,0E0,0E0],"parents":[2147483647,0,0,1,1,2,2,3,3,4,4,5,5,6,6],"right_children":[2,4,6,8,10,12,14,-1,-1,-1,-1,-1,-1,-1,-1],"split_conditions":[1.995E3,5E-1,5E-1,3.105E1,1.675E3,5E-1,2.055E3,-2.2767829E-2,8.07066E-3,9.032904E-3,3.7969414E-2,-4.0651035E-2,-5.438456E-3,-2.9029727E-2,1.4003805E-2],"split_indices":[2,8,6,1,2,7,2,0,0,0,0,0,0,0,0],"split_type":[0,0,0,0,0,0,0,0,0,0,0,0,0,0,0],"sum_hessian":[8.639664E1,6.048293E1,2.591371E1,4.7557022E1,1.2925907E1,1.957654E1,6.337169E0,1.4001621E1,3.35554E1,5.975312E0,6.9505954E0,1.4372075E1,5.2044654E0,1.4592263E0,4.8779426E0],"tree_param":{"num_deleted":"0","num_feature":"9","num_nodes":"15","size_leaf_vector":"0"}},{"base_weights":[-1.4170638E-1,8.435324E-1,-2.1804206E-1,9.794413E-1,9.69036E-2,-9.104769E-2,-6.430519E-1,-6.593073E-1,6.844191E-2,-7.7396846E-1,7.039834E-2],"categories":[],"categories_nodes":[],"categories_segments":[],"categories_sizes":[],"default_left":[1,1,1,0,0,1,1,0,0,0,0],"id":58,"left_children":[1,3,5,-1,-1,7,9,-1,-1,-1,-1],"loss_changes":[6.3890643E0,5.279527E-1,4.11726E0,0E0,0E0,5.5494485E0,1.7015638E0,0E0,0E0,0E0,0E0],"parents":[2147483647,0,0,1,1,2,2,5,5,6,6],"right_children":[2,4,6,-1,-1,8,10,-1,-1,-1,-1],"split_conditions":[1.245E3,3.12E1,2.085E3,4.8972066E-2,4.84518E-3,3.105E1,5E-1,-3.2965366E-2,3.4220957E-3,-3.8698424E-2,3.519917E-3],"split_indices":[2,1,2,0,0,1,6,0,0,0,0],"split_type":[0,0,0,0,0,0,0,0,0,0,0],"sum_hessian":[8.150541E1,5.1381927E0,7.636722E1,4.083123E0,1.0550696E0,5.973302E1,1.6634201E1,1.2403968E1,4.7329052E1,1.3983445E1,2.6507554E0],"tree_param":{"num_deleted":"0","num_feature":"9","num_nodes":"11","size_leaf_vector":"0"}},{"base_weights":[-1.3774699E-2,2.035872E-1,-4.8688704E-1,3.3173304E-2,6.1554444E-1,-2.497505E-1,-6.597637E-1,-1.3835184E-1,6.3658667E-1,1.1774582E0,2.6479688E-1,-5.556236E-1,1.2247208E-1,-7.884872E-1,-2.1011868E-1],"categories":[],"categories_nodes":[],"categories_segments":[],"categories_sizes":[],"default_left":[1,1,1,1,1,1,1,0,0,0,0,0,0,0,0],"id":59,"left_children":[1,3,5,7,9,11,13,-1,-1,-1,-1,-1,-1,-1,-1],"loss_changes":[8.705984E0,4.0550585E0,9.2742157E-1,4.447738E0,3.0250282E0,1.5301878E0,6.9092274E-1,0E0,0E0,0E0,0E0,0E0,0E0,0E0,0E0],"parents":[2147483647,0,0,1,1,2,2,3,3,4,4,5,5,6,6],"right_children":[2,4,6,8,10,12,14,-1,-1,-1,-1,-1,-1,-1,-1],"split_conditions":[1.975E3,5E-1,5E-1,5E-1,1.565E3,3.48E1,5E-1,-6.917592E-3,3.1829335E-2,5.887291E-2,1.3239845E-2,-2.778118E-2,6.123604E-3,-3.942436E-2,-1.0505934E-2],"split_indices":[2,0,5,8,2,1,7,0,0,0,0,0,0,0,0],"split_type":[0,0,0,0,0,0,0,0,0,0,0,0,0,0,0],"sum_hessian":[8.269453E1,5.7052567E1,2.5641962E1,4.1122143E1,1.5930426E1,1.1842359E1,1.37996025E1,3.262028E1,8.501862E0,5.216444E0,1.0713982E1,6.230083E0,5.612276E0,1.0142463E1,3.6571405E0],"tree_param":{"num_deleted":"0","num_feature":"9","num_nodes":"15","size_leaf_vector":"0"}},{"base_weights":[-7.791558E-2,-2.4871989E-1,3.3074567E-1,-4.11568E-1,2.5476608E-1,1.587186E-1,7.368877E-1,-5.328732E-1,-1.0307135E-1,4.4242673E-2,8.950412E-1,2.9462302E-1,-2.5048202E-1,1.0663218E0,-1.7897008E-1],"categories":[],"categories_nodes":[],"categories_segments":[],"categories_sizes":[],"default_left":[1,1,1,1,1,1,1,0,0,0,0,0,0,0,0],"id":60,"left_children":[1,3,5,7,9,11,13,-1,-1,-1,-1,-1,-1,-1,-1],"loss_changes":[5.9699364E0,5.0290403E0,1.6501405E0,1.6575875E0,2.0220942E0,1.1327267E0,2.3785295E0,0E0,0E0,0E0,0E0,0E0,0E0,0E0,0E0],"parents":[2147483647,0,0,1,1,2,2,3,3,4,4,5,5,6,6],"right_children":[2,4,6,8,10,12,14,-1,-1,-1,-1,-1,-1,-1,-1],"split_conditions":[5E-1,5E-1,5E-1,5E-1,5E-1,5E-1,5E-1,-2.6643662E-2,-5.1535675E-3,2.2121337E-3,4.475206E-2,1.4731151E-2,-1.2524101E-2,5.3316094E-2,-8.948504E-3],"split_indices":[7,6,3,0,8,0,5,0,0,0,0,0,0,0,0],"split_type":[0,0,0,0,0,0,0,0,0,0,0,0,0,0,0],"sum_hessian":[8.334929E1,5.9057117E1,2.429217E1,4.4761852E1,1.4295263E1,1.8041317E1,6.250853E0,3.1606436E1,1.31554165E1,1.15625725E1,2.7326908E0,1.3753489E1,4.2878284E0,4.4764028E0,1.7744502E0],"tree_param":{"num_deleted":"0","num_feature":"9","num_nodes":"15","size_leaf_vector":"0"}},{"base_weights":[-1.4074731E-1,-2.9222703E-2,-8.791824E-1,-1.4736433E-1,4.4390023E-1,5.691823E-1,-2.0530237E-1,9.391953E-1,2.4881127E-1],"categories":[],"categories_nodes":[],"categories_segments":[],"categories_sizes":[],"default_left":[1,1,0,1,1,0,0,0,0],"id":61,"left_children":[1,3,-1,5,7,-1,-1,-1,-1],"loss_changes":[6.9668455E0,4.246511E0,0E0,2.6329494E0,1.2346122E0,0E0,0E0,0E0,0E0],"parents":[2147483647,0,0,1,1,3,3,4,4],"right_children":[2,4,-1,6,8,-1,-1,-1,-1],"split_conditions":[2.205E3,5E-1,-4.3959122E-2,1.245E3,1.495E3,2.8459115E-2,-1.0265118E-2,4.6959765E-2,1.2440564E-2],"split_indices":[2,8,0,2,2,0,0,0,0],"split_type":[0,0,0,0,0,0,0,0,0],"sum_hessian":[8.3908615E1,7.3801994E1,1.0106617E1,5.9606438E1,1.4195557E1,3.7989595E0,5.580748E1,2.9335706E0,1.1261987E1],"tree_param":{"num_deleted":"0","num_feature":"9","num_nodes":"9","size_leaf_vector":"0"}},{"base_weights":[-1.4763167E-2,-1.9993298E-1,4.4151628E-1,-5.9575384E-4,-4.8971647E-1,-6.0069792E-2,7.079803E-1,-1.8263733E-1,4.1399282E-1,-6.813184E-1,6.428966E-2,7.044137E-1,-5.133514E-1,8.396667E-1,5.4369647E-2],"categories":[],"categories_nodes":[],"categories_segments":[],"categories_sizes":[],"default_left":[1,1,1,1,1,1,1,0,0,0,0,0,0,0,0],"id":62,"left_children":[1,3,5,7,9,11,13,-1,-1,-1,-1,-1,-1,-1,-1],"loss_changes":[7.0172725E0,3.4092367E0,3.2483678E0,2.7904081E0,2.5970736E0,3.564689E0,1.30934E0,0E0,0E0,0E0,0E0,0E0,0E0,0E0,0E0],"parents":[2147483647,0,0,1,1,2,2,3,3,4,4,5,5,6,6],"right_children":[2,4,6,8,10,12,14,-1,-1,-1,-1,-1,-1,-1,-1],"split_conditions":[5E-1,5E-1,3.125E1,5E-1,5E-1,2.955E1,3.535E1,-9.1318665E-3,2.069964E-2,-3.406592E-2,3.214483E-3,3.5220686E-2,-2.5667569E-2,4.1983336E-2,2.7184824E-3],"split_indices":[7,5,1,6,3,1,1,0,0,0,0,0,0,0,0],"split_type":[0,0,0,0,0,0,0,0,0,0,0,0,0,0,0],"sum_hessian":[8.101049E1,5.802449E1,2.2985996E1,3.4970753E1,2.305374E1,8.243388E0,1.4742608E1,2.4689375E1,1.0281377E1,1.6958776E1,6.094963E0,2.8621645E0,5.3812237E0,1.2033496E1,2.7091122E0],"tree_param":{"num_deleted":"0","num_feature":"9","num_nodes":"15","size_leaf_vector":"0"}},{"base_weights":[2.5699567E-2,-1.1831213E-1,5.7539153E-1,-2.9176366E-1,2.934827E-1,7.4936676E-1,-8.3303556E-2,-1.05562456E-1,-5.376872E-1,-2.85265E-1,5.304458E-1,4.802538E-1,9.848856E-1,9.960801E-2,-2.934271E-1],"categories":[],"categories_nodes":[],"categories_segments":[],"categories_sizes":[],"default_left":[1,1,1,1,1,1,1,0,0,0,0,0,0,0,0],"id":63,"left_children":[1,3,5,7,9,11,13,-1,-1,-1,-1,-1,-1,-1,-1],"loss_changes":[6.3580184E0,4.641987E0,1.9722447E0,2.0215433E0,2.8124833E0,3.6893463E-1,1.9764586E-1,0E0,0E0,0E0,0E0,0E0,0E0,0E0,0E0],"parents":[2147483647,0,0,1,1,2,2,3,3,4,4,5,5,6,6],"right_children":[2,4,6,8,10,12,14,-1,-1,-1,-1,-1,-1,-1,-1],"split_conditions":[5E-1,5E-1,3.455E1,5E-1,3.08E1,3.335E1,5E-1,-5.278123E-3,-2.688436E-2,-1.426325E-2,2.6522292E-2,2.401269E-2,4.924428E-2,4.9804007E-3,-1.46713555E-2],"split_indices":[8,7,1,5,1,1,0,0,0,0,0,0,0,0,0],"split_type":[0,0,0,0,0,0,0,0,0,0,0,0,0,0,0],"sum_hessian":[7.845651E1,6.2790928E1,1.5665588E1,4.438645E1,1.8404474E1,1.2283583E1,3.382006E0,2.6073858E1,1.8312593E1,5.2872663E0,1.31172085E1,7.151328E0,5.1322546E0,2.0892653E0,1.2927406E0],"tree_param":{"num_deleted":"0","num_feature":"9","num_nodes":"15","size_leaf_vector":"0"}},{"base_weights":[2.9125826E-3,-1.4965037E-1,3.7226492E-1,6.521753E-1,-1.9138035E-1,7.201329E-1,1.2589556E-1,-1.1858054E0,-1.4399244E-1,9.6850544E-1,1.1755233E-1,-3.165836E-2,6.455032E-1],"categories":[],"categories_nodes":[],"categories_segments":[],"categories_sizes":[],"default_left":[1,1,1,0,1,1,1,0,0,0,0,0,0],"id":64,"left_children":[1,3,5,-1,7,9,11,-1,-1,-1,-1,-1,-1],"loss_changes":[4.6549E0,2.0813627E0,1.9786699E0,0E0,2.484884E0,1.3526578E0,1.2767919E0,0E0,0E0,0E0,0E0,0E0,0E0],"parents":[2147483647,0,0,1,1,2,2,4,4,5,5,6,6],"right_children":[2,4,6,-1,8,10,12,-1,-1,-1,-1,-1,-1],"split_conditions":[5E-1,2.9150002E1,5E-1,3.2608766E-2,2.955E1,3.445E1,5E-1,-5.929027E-2,-7.199622E-3,4.8425272E-2,5.877617E-3,-1.582918E-3,3.2275163E-2],"split_indices":[7,1,4,0,1,1,8,0,0,0,0,0,0],"split_type":[0,0,0,0,0,0,0,0,0,0,0,0,0],"sum_hessian":[8.061905E1,5.7473957E1,2.3145094E1,2.1195314E0,5.5354427E1,8.798636E0,1.4346457E1,1.4251248E0,5.3929302E1,5.80051E0,2.998126E0,1.1729074E1,2.6173832E0],"tree_param":{"num_deleted":"0","num_feature":"9","num_nodes":"13","size_leaf_vector":"0"}},{"base_weights":[-5.349319E-2,-1.8911828E-1,2.584109E-1,-3.915628E-2,-4.0707898E-1,6.1503164E-2,7.711755E-1,-1.9173384E-1,3.4633484E-1,-4.9911755E-1,8.412601E-2,1.9319734E-1,-7.388301E-1,1.045989E0,-1.691092E-1],"categories":[],"categories_nodes":[],"categories_segments":[],"categories_sizes":[],"default_left":[1,1,1,1,1,1,1,0,0,0,0,0,0,0,0],"id":65,"left_children":[1,3,5,7,9,11,13,-1,-1,-1,-1,-1,-1,-1,-1],"loss_changes":[3.5066743E0,1.8650141E0,2.4963822E0,2.136624E0,1.0975926E0,2.17595E0,1.9608617E0,0E0,0E0,0E0,0E0,0E0,0E0,0E0,0E0],"parents":[2147483647,0,0,1,1,2,2,3,3,4,4,5,5,6,6],"right_children":[2,4,6,8,10,12,14,-1,-1,-1,-1,-1,-1,-1,-1],"split_conditions":[5E-1,5E-1,5E-1,5E-1,5E-1,3.445E1,5E-1,-9.586692E-3,1.7316742E-2,-2.4955878E-2,4.2063007E-3,9.659867E-3,-3.6941506E-2,5.229945E-2,-8.45546E-3],"split_indices":[7,5,3,6,8,1,5,0,0,0,0,0,0,0,0],"split_type":[0,0,0,0,0,0,0,0,0,0,0,0,0,0,0],"sum_hessian":[8.074088E1,5.654647E1,2.4194408E1,3.419747E1,2.2349E1,1.829056E1,5.9038486E0,2.4860355E1,9.337115E0,1.8808657E1,3.5403438E0,1.6357542E1,1.9330164E0,4.481608E0,1.4222404E0],"tree_param":{"num_deleted":"0","num_feature":"9","num_nodes":"15","size_leaf_vector":"0"}},{"base_weights":[-1.37830945E-2,1.7683472E-1,-4.8028848E-1,4.5842167E-2,7.628349E-1,-6.268388E-1,2.2935814E-3,4.3331268E-1,-2.4377778E-1,9.842261E-1,-4.343517E-1,-2.5990084E-1,-8.2337207E-1,-3.0925676E-1,6.055145E-1],"categories":[],"categories_nodes":[],"categories_segments":[],"categories_sizes":[],"default_left":[1,1,1,1,1,1,1,0,0,0,0,0,0,0,0],"id":66,"left_children":[1,3,5,7,9,11,13,-1,-1,-1,-1,-1,-1,-1,-1],"loss_changes":[7.382331E0,4.4931397E0,1.7040071E0,5.6353426E0,3.2670026E0,1.1179614E0,1.4284002E0,0E0,0E0,0E0,0E0,0E0,0E0,0E0,0E0],"parents":[2147483647,0,0,1,1,2,2,3,3,4,4,5,5,6,6],"right_children":[2,4,6,8,10,12,14,-1,-1,-1,-1,-1,-1,-1,-1],"split_conditions":[1.995E3,3.425E1,5E-1,1.565E3,3.625E1,2.115E3,5E-1,2.1665635E-2,-1.2188889E-2,4.9211305E-2,-2.1717586E-2,-1.2995042E-2,-4.1168604E-2,-1.5462838E-2,3.0275727E-2],"split_indices":[2,1,6,2,1,2,3,0,0,0,0,0,0,0,0],"split_type":[0,0,0,0,0,0,0,0,0,0,0,0,0,0,0],"sum_hessian":[8.106311E1,5.79892E1,2.3073912E1,4.8275978E1,9.713223E0,1.746977E1,5.6041408E0,2.0437437E1,2.7838541E1,8.347446E0,1.3657779E0,6.903324E0,1.0566446E1,4.0168505E0,1.5872905E0],"tree_param":{"num_deleted":"0","num_feature":"9","num_nodes":"15","size_leaf_vector":"0"}},{"base_weights":[-3.6768943E-2,8.550687E-2,-8.12907E-1,9.7383064E-1,6.794758E-3,-9.23962E-1,-2.5586745E-1,-6.3522965E-1,1.751633E-1,-3.2316703E-1,-5.710197E-2],"categories":[],"categories_nodes":[],"categories_segments":[],"categories_sizes":[],"default_left":[1,1,1,0,1,0,1,0,0,0,0],"id":67,"left_children":[1,3,5,-1,7,-1,9,-1,-1,-1,-1],"loss_changes":[7.461464E0,4.761602E0,4.2527103E-1,0E0,6.9916186E0,0E0,2.383013E-2,0E0,0E0,0E0,0E0],"parents":[2147483647,0,0,1,1,2,2,4,4,6,6],"right_children":[2,4,6,-1,8,-1,10,-1,-1,-1,-1],"split_conditions":[2.205E3,1.245E3,5E-1,4.8691534E-2,3.08E1,-4.61981E-2,2.395E3,-3.1761482E-2,8.758165E-3,-1.6158352E-2,-2.8550986E-3],"split_indices":[2,2,6,0,1,0,2,0,0,0,0],"split_type":[0,0,0,0,0,0,0,0,0,0,0],"sum_hessian":[7.6889656E1,6.719355E1,9.696104E0,4.543604E0,6.264995E1,7.5351467E0,2.160957E0,1.2440161E1,5.0209785E1,1.1467953E0,1.0141618E0],"tree_param":{"num_deleted":"0","num_feature":"9","num_nodes":"11","size_leaf_vector":"0"}},{"base_weights":[-8.689887E-2,7.9259045E-2,-3.8575274E-1,-4.759721E-2,3.7601572E-1,-4.6948436E-1,8.497299E-2,-2.3945826E-1,1.6822828E-1,8.9429855E-1,-1.9183059E-1,-5.3786546E-1,-2.3802707E-1,2.5596723E-1,-1.8945761E-1],"categories":[],"categories_nodes":[],"categories_segments":[],"categories_sizes":[],"default_left":[1,1,1,1,1,1,1,0,0,0,0,0,0,0,0],"id":68,"left_children":[1,3,5,7,9,11,13,-1,-1,-1,-1,-1,-1,-1,-1],"loss_changes":[3.9525385E0,1.9599956E0,1.1589532E0,1.5735499E0,4.751352E0,2.559061E-1,2.8943092E-1,0E0,0E0,0E0,0E0,0E0,0E0,0E0,0E0],"parents":[2147483647,0,0,1,1,2,2,3,3,4,4,5,5,6,6],"right_children":[2,4,6,8,10,12,14,-1,-1,-1,-1,-1,-1,-1,-1],"split_conditions":[5E-1,5E-1,5E-1,5E-1,5E-1,5E-1,5E-1,-1.19729135E-2,8.411414E-3,4.4714928E-2,-9.59153E-3,-2.6893273E-2,-1.19013535E-2,1.27983615E-2,-9.4728805E-3],"split_indices":[5,6,8,4,4,3,0,0,0,0,0,0,0,0,0],"split_type":[0,0,0,0,0,0,0,0,0,0,0,0,0,0,0],"sum_hessian":[7.79812E1,5.0589207E1,2.739199E1,3.6027805E1,1.4561401E1,2.3257616E1,4.134375E0,1.901482E1,1.7012987E1,7.312377E0,7.2490244E0,1.6931578E1,6.3260393E0,2.58868E0,1.5456951E0],"tree_param":{"num_deleted":"0","num_feature":"9","num_nodes":"15","size_leaf_vector":"0"}},{"base_weights":[6.2585656E-5,1.5875617E-1,-5.1389235E-1,4.0484034E-2,5.7510245E-1,-7.04739E-1,6.3378654E-2,-3.1162933E-1,1.976144E-1,2.9183373E-1,8.526371E-1,-7.83495E-1,-2.4309713E-1,5.7164484E-1,-4.514166E-1],"categories":[],"categories_nodes":[],"categories_segments":[],"categories_sizes":[],"default_left":[1,1,1,1,1,1,1,0,0,0,0,0,0,0,0],"id":69,"left_children":[1,3,5,7,9,11,13,-1,-1,-1,-1,-1,-1,-1,-1],"loss_changes":[6.748626E0,3.0898883E0,2.1953015E0,2.8451753E0,8.447809E-1,3.4592342E-1,1.7671827E0,0E0,0E0,0E0,0E0,0E0,0E0,0E0,0E0],"parents":[2147483647,0,0,1,1,2,2,3,3,4,4,5,5,6,6],"right_children":[2,4,6,8,10,12,14,-1,-1,-1,-1,-1,-1,-1,-1],"split_conditions":[2.045E3,5E-1,5E-1,3.105E1,3.335E1,5E-1,5E-1,-1.5581466E-2,9.880721E-3,1.4591686E-2,4.2631857E-2,-3.917475E-2,-1.2154857E-2,2.8582243E-2,-2.2570832E-2],"split_indices":[2,8,6,1,1,8,5,0,0,0,0,0,0,0,0],"split_type":[0,0,0,0,0,0,0,0,0,0,0,0,0,0,0],"sum_hessian":[8.074267E1,6.2221638E1,1.8521032E1,4.9311016E1,1.2910621E1,1.37533455E1,4.767687E0,1.4911838E1,3.439918E1,7.404579E0,5.5060415E0,1.1153387E1,2.5999582E0,2.3434887E0,2.4241982E0],"tree_param":{"num_deleted":"0","num_feature":"9","num_nodes":"15","size_leaf_vector":"0"}},{"base_weights":[2.6452113E-2,1.9707942E-1,-4.9533257E-1,7.026657E-1,8.5429825E-2,-6.5155494E-1,5.891866E-3,7.523218E-1,1.1153111E-1,-4.7995904E-1,2.2430165E-1,-4.5496207E-1,-9.053661E-1,3.695628E-1,-3.3386463E-1],"categories":[],"categories_nodes":[],"categories_segments":[],"categories_sizes":[],"default_left":[1,1,1,1,1,1,1,0,0,0,0,0,0,0,0],"id":70,"left_children":[1,3,5,7,9,11,13,-1,-1,-1,-1,-1,-1,-1,-1],"loss_changes":[7.138182E0,3.3442814E0,1.5520296E0,2.3224449E-1,4.075703E0,3.4068012E-1,8.263437E-1,0E0,0E0,0E0,0E0,0E0,0E0,0E0,0E0],"parents":[2147483647,0,0,1,1,2,2,3,3,4,4,5,5,6,6],"right_children":[2,4,6,8,10,12,14,-1,-1,-1,-1,-1,-1,-1,-1],"split_conditions":[2.045E3,1.365E3,5E-1,3.235E1,3.105E1,5E-1,2.21E3,3.761609E-2,5.5765556E-3,-2.3997953E-2,1.1215082E-2,-2.2748103E-2,-4.526831E-2,1.847814E-2,-1.6693233E-2],"split_indices":[2,2,6,1,1,0,2,0,0,0,0,0,0,0,0],"split_type":[0,0,0,0,0,0,0,0,0,0,0,0,0,0,0],"sum_hessian":[7.8080154E1,5.9308235E1,1.877192E1,9.7705345E0,4.95377E1,1.4082681E1,4.689238E0,8.761853E0,1.0086817E0,9.283925E0,4.0253777E1,9.509495E0,4.5731864E0,2.2225358E0,2.4667022E0],"tree_param":{"num_deleted":"0","num_feature":"9","num_nodes":"15","size_leaf_vector":"0"}},{"base_weights":[-3.4714926E-2,-1.218134E-1,3.2301453E-1,3.6982976E-2,-3.7101597E-1,1.3292472E-1,6.4822143E-1,-1.1585179E-1,5.033028E-1,-2.4689241E-1,-8.9878756E-1,-7.212252E-2,4.7649178E-1,8.861576E-1,-9.2667446E-2],"categories":[],"categories_nodes":[],"categories_segments":[],"categories_sizes":[],"default_left":[1,1,1,1,1,1,1,0,0,0,0,0,0,0,0],"id":71,"left_children":[1,3,5,7,9,11,13,-1,-1,-1,-1,-1,-1,-1,-1],"loss_changes":[2.4414356E0,2.4959195E0,8.639338E-1,2.8536227E0,1.3833163E0,8.062959E-1,1.0361032E0,0E0,0E0,0E0,0E0,0E0,0E0,0E0,0E0],"parents":[2147483647,0,0,1,1,2,2,3,3,4,4,5,5,6,6],"right_children":[2,4,6,8,10,12,14,-1,-1,-1,-1,-1,-1,-1,-1],"split_conditions":[5E-1,5E-1,5E-1,5E-1,3.545E1,5E-1,5E-1,-5.7925894E-3,2.516514E-2,-1.234462E-2,-4.493938E-2,-3.6061262E-3,2.382459E-2,4.430788E-2,-4.633372E-3],"split_indices":[8,5,7,3,1,3,0,0,0,0,0,0,0,0,0],"split_type":[0,0,0,0,0,0,0,0,0,0,0,0,0,0,0],"sum_hessian":[7.609455E1,6.1725388E1,1.4369159E1,3.8221535E1,2.3503857E1,9.957528E0,4.4116306E0,2.935281E1,8.868724E0,2.021695E1,3.2869067E0,6.730636E0,3.2268925E0,3.190825E0,1.2208054E0],"tree_param":{"num_deleted":"0","num_feature":"9","num_nodes":"15","size_leaf_vector":"0"}},{"base_weights":[-1.77966E-2,-1.5783046E-1,3.9823997E-1,-1.0271638E-1,-8.554409E-1,6.8251246E-1,-4.423036E-2,-4.497011E-1,2.9439097E-2,7.4421006E-1,1.0071046E-1,3.4418032E-1,-3.210588E-1],"categories":[],"categories_nodes":[],"categories_segments":[],"categories_sizes":[],"default_left":[1,1,1,1,0,1,1,0,0,0,0,0,0],"id":72,"left_children":[1,3,5,7,-1,9,11,-1,-1,-1,-1,-1,-1],"loss_changes":[4.7089233E0,2.2336936E0,2.5919466E0,2.631472E0,0E0,3.7234354E-1,1.0680755E0,0E0,0E0,0E0,0E0,0E0,0E0],"parents":[2147483647,0,0,1,1,2,2,3,3,5,5,6,6],"right_children":[2,4,6,8,-1,10,12,-1,-1,-1,-1,-1,-1],"split_conditions":[5E-1,3.535E1,5E-1,3.08E1,-4.2772047E-2,3.635E1,3.525E1,-2.2485055E-2,1.4719549E-3,3.7210505E-2,5.035523E-3,1.7209016E-2,-1.605294E-2],"split_indices":[3,1,5,1,0,1,1,0,0,0,0,0,0],"split_type":[0,0,0,0,0,0,0,0,0,0,0,0,0],"sum_hessian":[7.874823E1,5.938159E1,1.9366634E1,5.6096947E1,3.2846482E0,1.1460889E1,7.9057446E0,1.4809806E1,4.128714E1,1.0109657E1,1.351232E0,3.1886024E0,4.717142E0],"tree_param":{"num_deleted":"0","num_feature":"9","num_nodes":"13","size_leaf_vector":"0"}},{"base_weights":[-6.918033E-2,8.9281815E-1,-1.0187593E-1,2.0051297E-2,-3.1739068E-1,-7.815416E-2,3.6921838E-1,-4.6396205E-1,2.8992888E-1],"categories":[],"categories_nodes":[],"categories_segments":[],"categories_sizes":[],"default_left":[1,0,1,1,1,0,0,0,0],"id":73,"left_children":[1,-1,3,5,7,-1,-1,-1,-1],"loss_changes":[2.652971E0,0E0,2.0999978E0,1.8060055E0,2.7024658E0,0E0,0E0,0E0,0E0],"parents":[2147483647,0,0,2,2,3,3,4,4],"right_children":[2,-1,4,6,8,-1,-1,-1,-1],"split_conditions":[2.825E1,4.464091E-2,5E-1,5E-1,5E-1,-3.907708E-3,1.846092E-2,-2.3198104E-2,1.4496445E-2],"split_indices":[1,0,5,3,8,0,0,0,0],"split_type":[0,0,0,0,0,0,0,0,0],"sum_hessian":[8.045502E1,1.7798463E0,7.867517E1,5.082688E1,2.7848291E1,4.0275352E1,1.0551529E1,2.2624187E1,5.2241044E0],"tree_param":{"num_deleted":"0","num_feature":"9","num_nodes":"9","size_leaf_vector":"0"}},{"base_weights":[1.3202383E-2,-8.560211E-2,2.856758E-1,8.009507E-2,-3.3471578E-1,5.918405E-2,9.953288E-1,-3.713588E-2,3.2332018E-1,-4.6488643E-1,9.4237115E-4,2.947423E-1,-5.7414556E-1],"categories":[],"categories_nodes":[],"categories_segments":[],"categories_sizes":[],"default_left":[1,1,1,1,1,1,0,0,0,0,0,0,0],"id":74,"left_children":[1,3,5,7,9,11,-1,-1,-1,-1,-1,-1,-1],"loss_changes":[2.0770612E0,2.3682008E0,3.239376E0,1.0063283E0,9.98878E-1,2.648552E0,0E0,0E0,0E0,0E0,0E0,0E0,0E0],"parents":[2147483647,0,0,1,1,2,2,3,3,4,4,5,5],"right_children":[2,4,6,8,10,12,-1,-1,-1,-1,-1,-1,-1],"split_conditions":[5E-1,5E-1,5E-1,5E-1,5E-1,5E-1,4.976644E-2,-1.856794E-3,1.6166009E-2,-2.3244321E-2,4.711856E-5,1.4737114E-2,-2.8707279E-2],"split_indices":[7,5,3,0,3,0,0,0,0,0,0,0,0],"split_type":[0,0,0,0,0,0,0,0,0,0,0,0,0],"sum_hessian":[7.524386E1,5.572328E1,1.952058E1,3.3871944E1,2.1851337E1,1.5619033E1,3.9015477E0,2.3427534E1,1.044441E1,1.5467811E1,6.3835273E0,1.1774343E1,3.84469E0],"tree_param":{"num_deleted":"0","num_feature":"9","num_nodes":"13","size_leaf_vector":"0"}},{"base_weights":[9.359605E-3,1.8408497E-1,-3.8221967E-1,7.961887E-1,1.14286385E-1,-5.375481E-1,1.1192764E-1,3.1361726E-1,-1.1308086E-1,-2.2657292E-1,-7.298006E-1,-2.5963956E-1,6.8383574E-1],"categories":[],"categories_nodes":[],"categories_segments":[],"categories_sizes":[],"default_left":[1,1,1,0,1,1,1,0,0,0,0,0,0],"id":75,"left_children":[1,3,5,-1,7,9,11,-1,-1,-1,-1,-1,-1],"loss_changes":[5.422453E0,2.2487845E0,1.9376297E0,0E0,2.3163466E0,9.5759106E-1,1.5965588E0,0E0,0E0,0E0,0E0,0E0,0E0],"parents":[2147483647,0,0,1,1,2,2,4,4,5,5,6,6],"right_children":[2,4,6,-1,8,10,12,-1,-1,-1,-1,-1,-1],"split_conditions":[1.975E3,1.245E3,5E-1,3.9809436E-2,5E-1,2.085E3,5E-1,1.5680863E-2,-5.654043E-3,-1.1328646E-2,-3.649003E-2,-1.2981978E-2,3.4191787E-2],"split_indices":[2,2,6,0,4,2,3,0,0,0,0,0,0],"split_type":[0,0,0,0,0,0,0,0,0,0,0,0,0],"sum_hessian":[7.722542E1,5.3765E1,2.3460423E1,4.438071E0,4.9326927E1,1.778281E1,5.6776123E0,2.6081854E1,2.3245075E1,7.6260014E0,1.0156808E1,3.7725852E0,1.9050269E0],"tree_param":{"num_deleted":"0","num_feature":"9","num_nodes":"13","size_leaf_vector":"0"}},{"base_weights":[-3.2730356E-2,4.9572676E-2,-6.542724E-1,7.5472814E-1,-7.1138623E-3,-3.2751694E-1,-8.383996E-1,8.749416E-1,1.9457226E-1,-1.6940604E-1,2.3557532E-1,-6.660485E-1,5.6677815E-2],"categories":[],"categories_nodes":[],"categories_segments":[],"categories_sizes":[],"default_left":[1,1,1,1,1,1,0,0,0,0,0,0,0],"id":76,"left_children":[1,3,5,7,9,11,-1,-1,-1,-1,-1,-1,-1],"loss_changes":[3.9072475E0,2.7162886E0,2.6254535E-1,1.7019367E-1,2.5513322E0,6.696876E-1,0E0,0E0,0E0,0E0,0E0,0E0,0E0],"parents":[2147483647,0,0,1,1,2,2,3,3,4,4,5,5],"right_children":[2,4,6,8,10,12,-1,-1,-1,-1,-1,-1,-1],"split_conditions":[2.205E3,1.245E3,5E-1,2.99E1,3.335E1,3.48E1,-4.191998E-2,4.374708E-2,9.728613E-3,-8.470302E-3,1.1778766E-2,-3.3302426E-2,2.8338907E-3],"split_indices":[2,2,5,1,1,1,0,0,0,0,0,0,0],"split_type":[0,0,0,0,0,0,0,0,0,0,0,0,0],"sum_hessian":[7.4746826E1,6.681906E1,7.9277697E0,4.055565E0,6.2763496E1,3.8587375E0,4.069032E0,2.8763242E0,1.1792406E0,3.7792614E1,2.497088E1,1.6612828E0,2.1974547E0],"tree_param":{"num_deleted":"0","num_feature":"9","num_nodes":"13","size_leaf_vector":"0"}},{"base_weights":[-6.1060227E-2,7.9185694E-2,-4.25394E-1,-2.5064817E-1,2.0777805E-1,-5.8871377E-1,2.4423411E-2,6.276582E-1,-6.127081E-1,1.9964177E-2,7.04748E-1,-7.172702E-1,-1.5984182E-1,4.549214E-1,-7.734747E-1],"categories":[],"categories_nodes":[],"categories_segments":[],"categories_sizes":[],"default_left":[1,1,1,1,1,1,1,0,0,0,0,0,0,0,0],"id":77,"left_children":[1,3,5,7,9,11,13,-1,-1,-1,-1,-1,-1,-1,-1],"loss_changes":[3.973708E0,2.4493437E0,1.6004148E0,5.5704093E0,3.8326385E0,7.6079464E-1,2.657002E0,0E0,0E0,0E0,0E0,0E0,0E0,0E0,0E0],"parents":[2147483647,0,0,1,1,2,2,3,3,4,4,5,5,6,6],"right_children":[2,4,6,8,10,12,14,-1,-1,-1,-1,-1,-1,-1,-1],"split_conditions":[1.985E3,3.08E1,5E-1,1.285E3,5E-1,5E-1,5E-1,3.138291E-2,-3.0635405E-2,9.982089E-4,3.5237398E-2,-3.586351E-2,-7.992092E-3,2.274607E-2,-3.8673736E-2],"split_indices":[2,1,7,2,7,3,4,0,0,0,0,0,0,0,0],"split_type":[0,0,0,0,0,0,0,0,0,0,0,0,0,0,0],"sum_hessian":[7.610971E1,5.5520435E1,2.0589272E1,1.53076935E1,4.021274E1,1.4878426E1,5.710846E0,4.25415E0,1.1053544E1,2.9938585E1,1.02741585E1,1.0929729E1,3.9486961E0,3.9886563E0,1.7221895E0],"tree_param":{"num_deleted":"0","num_feature":"9","num_nodes":"15","size_leaf_vector":"0"}},{"base_weights":[-1.31709585E-2,1.2711957E-1,-3.6895904E-1,-3.5161134E-2,4.7132316E-1,-4.8009935E-1,-2.1251889E-2,2.3518227E-1,-5.3054243E-1,-3.4775928E-1,7.359412E-1,-6.210075E-1,-4.012905E-3,3.2315144E-1,-6.611639E-1],"categories":[],"categories_nodes":[],"categories_segments":[],"categories_sizes":[],"default_left":[1,1,1,1,1,1,1,0,0,0,0,0,0,0,0],"id":78,"left_children":[1,3,5,7,9,11,13,-1,-1,-1,-1,-1,-1,-1,-1],"loss_changes":[4.0299387E0,3.2549334E0,8.717828E-1,5.5259223E0,4.2971363E0,1.1546288E0,1.662587E0,0E0,0E0,0E0,0E0,0E0,0E0,0E0,0E0],"parents":[2147483647,0,0,1,1,2,2,3,3,4,4,5,5,6,6],"right_children":[2,4,6,8,10,12,14,-1,-1,-1,-1,-1,-1,-1,-1],"split_conditions":[1.975E3,3.335E1,5E-1,1.735E3,1.735E3,5E-1,2.205E3,1.17591135E-2,-2.6527122E-2,-1.7387964E-2,3.6797058E-2,-3.1050375E-2,-2.0064526E-4,1.6157573E-2,-3.3058196E-2],"split_indices":[2,1,7,2,2,6,2,0,0,0,0,0,0,0,0],"split_type":[0,0,0,0,0,0,0,0,0,0,0,0,0,0,0],"sum_hessian":[7.879847E1,5.6975296E1,2.1823177E1,3.933023E1,1.7645067E1,1.6248716E1,5.5744596E0,2.5784279E1,1.354595E1,4.2318535E0,1.3413214E1,1.230298E1,3.9457366E0,3.945813E0,1.6286466E0],"tree_param":{"num_deleted":"0","num_feature":"9","num_nodes":"15","size_leaf_vector":"0"}},{"base_weights":[1.9957626E-2,-1.05737954E-1,3.383714E-1,-2.7229637E-1,3.3126703E-1,3.7503388E-2,4.6360356E-1,3.686862E-1,-3.51138E-1,-1.8648249E-1,5.797107E-1,-2.2419749E-1,6.245962E-1,5.801245E-1,1.4047907E-1],"categories":[],"categories_nodes":[],"categories_segments":[],"categories_sizes":[],"default_left":[1,1,1,1,1,1,1,0,0,0,0,0,0,0,0],"id":79,"left_children":[1,3,5,7,9,11,13,-1,-1,-1,-1,-1,-1,-1,-1],"loss_changes":[2.9687483E0,3.9699478E0,7.7306366E-1,2.1075606E0,2.058227E0,1.2545232E0,4.7291708E-1,0E0,0E0,0E0,0E0,0E0,0E0,0E0,0E0],"parents":[2147483647,0,0,1,1,2,2,3,3,4,4,5,5,6,6],"right_children":[2,4,6,8,10,12,14,-1,-1,-1,-1,-1,-1,-1,-1],"split_conditions":[5E-1,5E-1,3.125E1,2.98E1,3.205E1,5E-1,3.445E1,1.843431E-2,-1.75569E-2,-9.324125E-3,2.8985536E-2,-1.1209874E-2,3.1229809E-2,2.9006226E-2,7.023954E-3],"split_indices":[7,6,1,1,1,8,1,0,0,0,0,0,0,0,0],"split_type":[0,0,0,0,0,0,0,0,0,0,0,0,0,0,0],"sum_hessian":[7.228173E1,5.2302826E1,1.9978905E1,3.8142315E1,1.4160513E1,6.2537804E0,1.3725123E1,3.7750297E0,3.4367283E1,4.6725173E0,9.487995E0,4.753151E0,1.5006292E0,9.502938E0,4.222185E0],"tree_param":{"num_deleted":"0","num_feature":"9","num_nodes":"15","size_leaf_vector":"0"}},{"base_weights":[2.687887E-2,-8.3666034E-2,2.8549784E-1,-1.8765901E-1,1.723594E-1,4.6492165E-1,-8.7779924E-2,-4.3661666E-1,-4.1920558E-2,8.0901337E-1,-7.8151844E-2,6.5123117E-1,1.8409882E-2,-3.0965146E-1,4.1135743E-1],"categories":[],"categories_nodes":[],"categories_segments":[],"categories_sizes":[],"default_left":[1,1,1,1,1,1,1,0,0,0,0,0,0,0,0],"id":80,"left_children":[1,3,5,7,9,11,13,-1,-1,-1,-1,-1,-1,-1,-1],"loss_changes":[2.2236218E0,1.4880934E0,1.5991217E0,1.4098406E0,2.665249E0,1.3084505E0,1.0570083E0,0E0,0E0,0E0,0E0,0E0,0E0,0E0,0E0],"parents":[2147483647,0,0,1,1,2,2,3,3,4,4,5,5,6,6],"right_children":[2,4,6,8,10,12,14,-1,-1,-1,-1,-1,-1,-1,-1],"split_conditions":[5E-1,5E-1,5E-1,3.205E1,3.2300003E1,5E-1,5E-1,-2.1830833E-2,-2.0960278E-3,4.045067E-2,-3.9075925E-3,3.256156E-2,9.204941E-4,-1.5482574E-2,2.0567872E-2],"split_indices":[7,0,5,1,1,0,6,0,0,0,0,0,0,0,0],"split_type":[0,0,0,0,0,0,0,0,0,0,0,0,0,0,0],"sum_hessian":[7.59434E1,5.367631E1,2.2267082E1,3.836156E1,1.5314754E1,1.4872696E1,7.394385E0,1.3427739E1,2.493382E1,3.694933E0,1.161982E1,1.0170509E1,4.7021875E0,5.381764E0,2.0126212E0],"tree_param":{"num_deleted":"0","num_feature":"9","num_nodes":"15","size_leaf_vector":"0"}},{"base_weights":[-4.9642533E-2,-1.6788566E-1,2.6078895E-1,1.7010449E-1,-3.0149332E-1,-2.1366934E-1,5.0048375E-1,-8.768147E-2,9.01971E-1,-6.1918813E-1,-1.17226504E-1,6.9399023E-1,-5.564975E-1,8.2696426E-1,-1.3630763E-1],"categories":[],"categories_nodes":[],"categories_segments":[],"categories_sizes":[],"default_left":[1,1,1,1,1,1,1,0,0,0,0,0,0,0,0],"id":81,"left_children":[1,3,5,7,9,11,13,-1,-1,-1,-1,-1,-1,-1,-1],"loss_changes":[2.7597353E0,2.4984155E0,2.4725318E0,3.0961924E0,2.2221153E0,2.7767274E0,3.0479834E0,0E0,0E0,0E0,0E0,0E0,0E0,0E0,0E0],"parents":[2147483647,0,0,1,1,2,2,3,3,4,4,5,5,6,6],"right_children":[2,4,6,8,10,12,14,-1,-1,-1,-1,-1,-1,-1,-1],"split_conditions":[5E-1,3.18E1,3.155E1,5E-1,3.335E1,2.9150002E1,5E-1,-4.384074E-3,4.509855E-2,-3.0959407E-2,-5.861325E-3,3.469951E-2,-2.7824877E-2,4.1348215E-2,-6.8153813E-3],"split_indices":[6,1,1,0,1,1,5,0,0,0,0,0,0,0,0],"split_type":[0,0,0,0,0,0,0,0,0,0,0,0,0,0,0],"sum_hessian":[7.299128E1,5.319031E1,1.9800964E1,1.49918785E1,3.8198433E1,6.6823406E0,1.3118625E1,1.1737695E1,3.2541833E0,1.31559515E1,2.5042482E1,1.5511806E0,5.13116E0,8.474922E0,4.6437025E0],"tree_param":{"num_deleted":"0","num_feature":"9","num_nodes":"15","size_leaf_vector":"0"}},{"base_weights":[-7.514943E-2,5.9027046E-1,-1.513208E-1,7.60069E-1,-3.8735043E-2,-7.850006E-1,-5.7771184E-2,-1.7108585E-1,-8.6647415E-1,5.343528E-1,-1.9045772E-1],"categories":[],"categories_nodes":[],"categories_segments":[],"categories_sizes":[],"default_left":[1,1,1,0,0,1,1,0,0,0,0],"id":82,"left_children":[1,3,5,-1,-1,7,9,-1,-1,-1,-1],"loss_changes":[3.9317985E0,8.8288236E-1,4.034265E0,0E0,0E0,2.9058027E-1,4.8979287E0,0E0,0E0,0E0,0E0],"parents":[2147483647,0,0,1,1,2,2,5,5,6,6],"right_children":[2,4,6,-1,-1,8,10,-1,-1,-1,-1],"split_conditions":[2.98E1,5E-1,3.08E1,3.8003452E-2,-1.9367522E-3,1.315E3,1.65E3,-8.554293E-3,-4.3323707E-2,2.6717639E-2,-9.522886E-3],"split_indices":[1,5,1,0,0,2,2,0,0,0,0],"split_type":[0,0,0,0,0,0,0,0,0,0,0],"sum_hessian":[7.480955E1,6.990706E0,6.781884E1,5.3406453E0,1.6500607E0,7.7733045E0,6.0045536E1,1.273933E0,6.499371E0,1.0437995E1,4.9607544E1],"tree_param":{"num_deleted":"0","num_feature":"9","num_nodes":"11","size_leaf_vector":"0"}},{"base_weights":[-2.8374674E-2,6.695078E-2,-7.581031E-1,7.3480403E-1,1.2756155E-2,8.7001914E-1,1.3507016E-1,-4.80069E-1,1.3058704E-1],"categories":[],"categories_nodes":[],"categories_segments":[],"categories_sizes":[],"default_left":[1,1,0,1,1,0,0,0,0],"id":83,"left_children":[1,3,-1,5,7,-1,-1,-1,-1],"loss_changes":[5.2364073E0,2.410318E0,0E0,2.8796196E-1,3.7125742E0,0E0,0E0,0E0,0E0],"parents":[2147483647,0,0,1,1,3,3,4,4],"right_children":[2,4,-1,6,8,-1,-1,-1,-1],"split_conditions":[2.205E3,1.245E3,-3.7905153E-2,3.105E1,3.08E1,4.3500956E-2,6.753508E-3,-2.4003452E-2,6.529352E-3],"split_indices":[2,2,0,1,1,0,0,0,0],"split_type":[0,0,0,0,0,0,0,0,0],"sum_hessian":[7.3547516E1,6.5853264E1,7.694253E0,4.000128E0,6.1853138E1,2.8964283E0,1.1036994E0,1.1341854E1,5.0511284E1],"tree_param":{"num_deleted":"0","num_feature":"9","num_nodes":"9","size_leaf_vector":"0"}},{"base_weights":[-2.7662884E-3,-1.363423E-1,3.1172875E-1,1.7233038E-1,-2.4644439E-1,5.277996E-1,-1.1067927E-1,-1.2861963E-1,9.0521777E-1,-8.818323E-1,-8.435468E-2,1.9935992E-1,9.511857E-1,-9.471907E-1,3.2202023E-1],"categories":[],"categories_nodes":[],"categories_segments":[],"categories_sizes":[],"default_left":[1,1,1,1,1,1,1,0,0,0,0,0,0,0,0],"id":84,"left_children":[1,3,5,7,9,11,13,-1,-1,-1,-1,-1,-1,-1,-1],"loss_changes":[3.1679301E0,1.840826E0,2.1104994E0,3.314745E0,3.9849231E0,1.9029241E0,3.358295E0,0E0,0E0,0E0,0E0,0E0,0E0,0E0,0E0],"parents":[2147483647,0,0,1,1,2,2,3,3,4,4,5,5,6,6],"right_children":[2,4,6,8,10,12,14,-1,-1,-1,-1,-1,-1,-1,-1],"split_conditions":[5E-1,1.645E3,1.945E3,5E-1,3.245E1,3.205E1,3.335E1,-6.430981E-3,4.5260888E-2,-4.4091616E-2,-4.217734E-3,9.967997E-3,4.7559287E-2,-4.7359537E-2,1.6101012E-2],"split_indices":[7,2,2,0,1,1,1,0,0,0,0,0,0,0,0],"split_type":[0,0,0,0,0,0,0,0,0,0,0,0,0,0,0],"sum_hessian":[7.3399025E1,5.191539E1,2.1483639E1,1.3500729E1,3.841466E1,1.4048186E1,7.435453E0,1.0155157E1,3.345571E0,6.9053707E0,3.1509289E1,8.739462E0,5.3087244E0,2.1295323E0,5.3059206E0],"tree_param":{"num_deleted":"0","num_feature":"9","num_nodes":"15","size_leaf_vector":"0"}},{"base_weights":[8.8253625E-2,2.0536861E-1,-4.269699E-1,9.302286E-2,4.509894E-1,-6.434208E-1,1.8834192E-1,-7.382525E-2,4.4188002E-1,5.3033404E-2,7.0169896E-1,-7.6823074E-1,-2.6190418E-1,5.2799654E-1,-3.5239926E-1],"categories":[],"categories_nodes":[],"categories_segments":[],"categories_sizes":[],"default_left":[1,1,1,1,1,1,1,0,0,0,0,0,0,0,0],"id":85,"left_children":[1,3,5,7,9,11,13,-1,-1,-1,-1,-1,-1,-1,-1],"loss_changes":[4.5326214E0,1.6329267E0,1.9815218E0,2.5300696E0,1.8374214E0,3.016138E-1,9.9575436E-1,0E0,0E0,0E0,0E0,0E0,0E0,0E0,0E0],"parents":[2147483647,0,0,1,1,2,2,3,3,4,4,5,5,6,6],"right_children":[2,4,6,8,10,12,14,-1,-1,-1,-1,-1,-1,-1,-1],"split_conditions":[2.085E3,5E-1,5E-1,5E-1,3.125E1,5E-1,5E-1,-3.6912623E-3,2.2094002E-2,2.6516702E-3,3.5084948E-2,-3.841154E-2,-1.3095209E-2,2.6399827E-2,-1.7619964E-2],"split_indices":[2,7,6,0,1,7,5,0,0,0,0,0,0,0,0],"split_type":[0,0,0,0,0,0,0,0,0,0,0,0,0,0,0],"sum_hessian":[7.266434E1,5.969624E1,1.2968098E1,4.1906937E1,1.7789303E1,9.559595E0,3.4085028E0,2.8881937E1,1.3025001E1,7.343833E0,1.044547E1,6.439383E0,3.1202123E0,2.1079865E0,1.3005164E0],"tree_param":{"num_deleted":"0","num_feature":"9","num_nodes":"15","size_leaf_vector":"0"}},{"base_weights":[-9.4919026E-2,5.496972E-2,-3.604738E-1,-1.224165E-1,4.7948536E-1,-1.9079264E-1,-6.6668993E-1,8.000812E-1,-1.8150452E-1,9.306178E-1,1.8687183E-1,-6.6361916E-1,-7.5493924E-2,-7.9562145E-1,-6.734561E-2],"categories":[],"categories_nodes":[],"categories_segments":[],"categories_sizes":[],"default_left":[1,1,1,1,1,1,1,0,0,0,0,0,0,0,0],"id":86,"left_children":[1,3,5,7,9,11,13,-1,-1,-1,-1,-1,-1,-1,-1],"loss_changes":[2.985219E0,3.710086E0,1.2762995E0,2.052776E0,1.739357E0,9.737996E-1,6.5966654E-1,0E0,0E0,0E0,0E0,0E0,0E0,0E0,0E0],"parents":[2147483647,0,0,1,1,2,2,3,3,4,4,5,5,6,6],"right_children":[2,4,6,8,10,12,14,-1,-1,-1,-1,-1,-1,-1,-1],"split_conditions":[1.945E3,5E-1,5E-1,2.825E1,1.565E3,3.255E1,5E-1,4.000406E-2,-9.075226E-3,4.653089E-2,9.3435915E-3,-3.318096E-2,-3.7746963E-3,-3.9781075E-2,-3.3672806E-3],"split_indices":[2,0,0,1,2,1,6,0,0,0,0,0,0,0,0],"split_type":[0,0,0,0,0,0,0,0,0,0,0,0,0,0,0],"sum_hessian":[7.3500755E1,4.7489155E1,2.6011599E1,3.3995556E1,1.3493599E1,1.7781523E1,8.230075E0,1.2915196E0,3.2704037E1,4.4509892E0,9.04261E0,2.5536504E0,1.5227873E1,6.5035405E0,1.7265348E0],"tree_param":{"num_deleted":"0","num_feature":"9","num_nodes":"15","size_leaf_vector":"0"}},{"base_weights":[-7.0907004E-2,4.41036E-1,-1.4321357E-1,1.8592528E-1,7.5378925E-1,-5.75831E-1,-6.133272E-2,4.4658285E-1,-2.7160466E-1,-1.2607934E-1,-9.0272427E-1,3.120226E-1,-2.5880426E-1],"categories":[],"categories_nodes":[],"categories_segments":[],"categories_sizes":[],"default_left":[1,1,1,1,0,1,1,0,0,0,0,0,0],"id":87,"left_children":[1,3,5,7,-1,9,11,-1,-1,-1,-1,-1,-1],"loss_changes":[2.7999907E0,6.0946834E-1,2.2862904E0,8.9670014E-1,0E0,1.4021451E0,4.226294E0,0E0,0E0,0E0,0E0,0E0,0E0],"parents":[2147483647,0,0,1,1,2,2,3,3,5,5,6,6],"right_children":[2,4,6,8,-1,10,12,-1,-1,-1,-1,-1,-1],"split_conditions":[1.365E3,1.305E3,3.105E1,1.245E3,3.7689462E-2,3.025E1,1.835E3,2.2329142E-2,-1.3580233E-2,-6.303967E-3,-4.5136213E-2,1.560113E-2,-1.2940213E-2],"split_indices":[2,2,1,2,0,1,2,0,0,0,0,0,0],"split_type":[0,0,0,0,0,0,0,0,0,0,0,0,0],"sum_hessian":[7.293468E1,8.395259E0,6.453941E1,5.501887E0,2.8933723E0,9.3111925E0,5.522822E1,3.5202854E0,1.9816016E0,4.5023646E0,4.8088274E0,1.8904945E1,3.6323277E1],"tree_param":{"num_deleted":"0","num_feature":"9","num_nodes":"13","size_leaf_vector":"0"}},{"base_weights":[-5.849028E-2,9.194488E-2,-4.6412703E-1,-2.4820853E-2,5.3674716E-1,-5.962728E-1,2.2980116E-2,1.5122281E-1,-1.7018539E-1,8.727071E-1,3.3220205E-1,-2.0584927E-1,-8.3769405E-1,-5.5951774E-1,6.243442E-1],"categories":[],"categories_nodes":[],"categories_segments":[],"categories_sizes":[],"default_left":[1,1,1,1,1,1,1,0,0,0,0,0,0,0,0],"id":88,"left_children":[1,3,5,7,9,11,13,-1,-1,-1,-1,-1,-1,-1,-1],"loss_changes":[4.530687E0,2.8431542E0,1.3050933E0,1.1545835E0,4.916389E-1,1.3185287E0,2.1863008E0,0E0,0E0,0E0,0E0,0E0,0E0,0E0,0E0],"parents":[2147483647,0,0,1,1,2,2,3,3,4,4,5,5,6,6],"right_children":[2,4,6,8,10,12,14,-1,-1,-1,-1,-1,-1,-1,-1],"split_conditions":[1.995E3,5E-1,5E-1,1.65E3,1.5E3,2.135E3,2.1125E3,7.5611407E-3,-8.50927E-3,4.3635357E-2,1.6610103E-2,-1.0292464E-2,-4.18847E-2,-2.7975887E-2,3.1217212E-2],"split_indices":[2,8,3,2,2,2,2,0,0,0,0,0,0,0,0],"split_type":[0,0,0,0,0,0,0,0,0,0,0,0,0,0,0],"sum_hessian":[7.2547424E1,5.3485153E1,1.9062267E1,4.3111965E1,1.037319E1,1.4818179E1,4.244088E0,1.9480188E1,2.3631775E1,2.6893797E0,7.68381E0,6.3697505E0,8.448428E0,2.1912086E0,2.0528793E0],"tree_param":{"num_deleted":"0","num_feature":"9","num_nodes":"15","size_leaf_vector":"0"}},{"base_weights":[-3.786865E-2,9.221497E-2,-3.9676082E-1,1.3245761E-1,-6.5044653E-1,-5.7283974E-1,1.5882958E-1,3.0548709E-2,8.293835E-1,-6.8546855E-1,-1.5335503E-1,-4.5078105E-1,7.666032E-1],"categories":[],"categories_nodes":[],"categories_segments":[],"categories_sizes":[],"default_left":[1,1,1,1,0,1,1,0,0,0,0,0,0],"id":89,"left_children":[1,3,5,7,-1,9,11,-1,-1,-1,-1,-1,-1],"loss_changes":[3.5012472E0,1.738308E0,2.040829E0,3.7580464E0,0E0,6.201978E-1,2.4128003E0,0E0,0E0,0E0,0E0,0E0,0E0],"parents":[2147483647,0,0,1,1,2,2,3,3,5,5,6,6],"right_children":[2,4,6,8,-1,10,12,-1,-1,-1,-1,-1,-1],"split_conditions":[1.995E3,3.615E1,5E-1,3.445E1,-3.252233E-2,2.445E3,2.1085E3,1.5274355E-3,4.1469175E-2,-3.4273427E-2,-7.6677515E-3,-2.2539053E-2,3.833016E-2],"split_indices":[2,1,3,1,0,2,2,0,0,0,0,0,0],"split_type":[0,0,0,0,0,0,0,0,0,0,0,0,0],"sum_hessian":[7.3211975E1,5.4280567E1,1.8931412E1,5.226986E1,2.010705E0,1.4351923E1,4.5794888E0,4.6512363E1,5.757498E0,1.0814287E1,3.537636E0,2.4152482E0,2.1642408E0],"tree_param":{"num_deleted":"0","num_feature":"9","num_nodes":"13","size_leaf_vector":"0"}},{"base_weights":[-8.607442E-2,6.278391E-1,-1.3521887E-1,2.8669354E-1,8.434337E-1,-3.0869263E-1,6.625599E-2,6.221839E-1,-2.2761965E-1,3.7783656E-2,-7.4990326E-1,3.5554153E-1,-1.9995074E-1],"categories":[],"categories_nodes":[],"categories_segments":[],"categories_sizes":[],"default_left":[1,1,1,1,0,1,1,0,0,0,0,0,0],"id":90,"left_children":[1,3,5,7,-1,9,11,-1,-1,-1,-1,-1,-1],"loss_changes":[2.5553505E0,1.0476923E-1,2.3517094E0,7.178791E-1,0E0,5.534382E0,2.5110223E0,0E0,0E0,0E0,0E0,0E0,0E0],"parents":[2147483647,0,0,1,1,2,2,3,3,5,5,6,6],"right_children":[2,4,6,8,-1,10,12,-1,-1,-1,-1,-1,-1],"split_conditions":[2.9150002E1,1.27E3,3.335E1,1.205E3,4.2171683E-2,1.735E3,1.975E3,3.1109197E-2,-1.1380983E-2,1.8891828E-3,-3.7495162E-2,1.7777076E-2,-9.997537E-3],"split_indices":[1,2,1,2,0,2,2,0,0,0,0,0,0],"split_type":[0,0,0,0,0,0,0,0,0,0,0,0,0],"sum_hessian":[6.941365E1,3.7121704E0,6.570148E1,2.3397129E0,1.3724575E0,3.5018074E1,3.0683407E1,1.2890915E0,1.0506215E0,2.0126999E1,1.4891075E1,1.4543487E1,1.613992E1],"tree_param":{"num_deleted":"0","num_feature":"9","num_nodes":"13","size_leaf_vector":"0"}},{"base_weights":[-1.4458971E-2,-1.2722132E-1,2.93378E-1,-2.9214573E-1,2.5389594E-1,1.6451156E-1,6.2513375E-1,-4.2749262E-1,-3.2556698E-2,3.9100364E-1,-2.5302103E-2,4.2365503E-2,4.442394E-1,8.134501E-1,1.5625735E-1],"categories":[],"categories_nodes":[],"categories_segments":[],"categories_sizes":[],"default_left":[1,1,1,1,1,1,1,0,0,0,0,0,0,0,0],"id":91,"left_children":[1,3,5,7,9,11,13,-1,-1,-1,-1,-1,-1,-1,-1],"loss_changes":[2.478296E0,3.3530135E0,7.1608365E-1,1.281635E0,6.335026E-1,4.9893418E-1,3.1453836E-1,0E0,0E0,0E0,0E0,0E0,0E0,0E0,0E0],"parents":[2147483647,0,0,1,1,2,2,3,3,4,4,5,5,6,6],"right_children":[2,4,6,8,10,12,14,-1,-1,-1,-1,-1,-1,-1,-1],"split_conditions":[5E-1,5E-1,5E-1,5E-1,5E-1,5E-1,5E-1,-2.1374632E-2,-1.6278349E-3,1.9550182E-2,-1.2651052E-3,2.1182753E-3,2.221197E-2,4.0672507E-2,7.812868E-3],"split_indices":[6,7,3,4,5,8,5,0,0,0,0,0,0,0,0],"split_type":[0,0,0,0,0,0,0,0,0,0,0,0,0,0,0],"sum_hessian":[6.931985E1,5.1164677E1,1.815517E1,3.5874027E1,1.529065E1,1.4153356E1,4.001816E0,2.3154642E1,1.2719383E1,9.986204E0,5.304446E0,1.0653046E1,3.50031E0,2.3307977E0,1.6710181E0],"tree_param":{"num_deleted":"0","num_feature":"9","num_nodes":"15","size_leaf_vector":"0"}},{"base_weights":[-4.8156143E-3,2.2479485E-1,-1.5652716E-1,-1.3687335E-1,5.4316974E-1,-6.81801E-1,1.2939681E-1,3.4836814E-1,-6.681272E-1,1.2426336E0,2.9589334E-1,-5.2283704E-1,-1.1149255E0,5.420693E-1,-2.043421E-1],"categories":[],"categories_nodes":[],"categories_segments":[],"categories_sizes":[],"default_left":[1,1,1,1,1,1,1,0,0,0,0,0,0,0,0],"id":92,"left_children":[1,3,5,7,9,11,13,-1,-1,-1,-1,-1,-1,-1,-1],"loss_changes":[2.5475552E0,3.4256792E0,6.6991878E0,3.9512734E0,2.3443837E0,4.9628544E-1,4.152068E0,0E0,0E0,0E0,0E0,0E0,0E0,0E0,0E0],"parents":[2147483647,0,0,1,1,2,2,3,3,4,4,5,5,6,6],"right_children":[2,4,6,8,10,12,14,-1,-1,-1,-1,-1,-1,-1,-1],"split_conditions":[1.735E3,3.08E1,3.335E1,3.005E1,3.1150002E1,5E-1,1.975E3,1.7418407E-2,-3.340636E-2,6.213168E-2,1.4794667E-2,-2.6141852E-2,-5.5746276E-2,2.7103467E-2,-1.0217105E-2],"split_indices":[2,1,1,1,1,8,2,0,0,0,0,0,0,0,0],"split_type":[0,0,0,0,0,0,0,0,0,0,0,0,0,0,0],"sum_hessian":[7.112288E1,2.8105062E1,4.301782E1,1.3424808E1,1.4680255E1,1.4674532E1,2.8343287E1,7.196163E0,6.2286444E0,2.7829425E0,1.1897312E1,1.234927E1,2.3252618E0,1.2393871E1,1.5949415E1],"tree_param":{"num_deleted":"0","num_feature":"9","num_nodes":"15","size_leaf_vector":"0"}},{"base_weights":[1.5119827E-2,7.229847E-2,-5.055334E-1,-4.6676252E-2,3.3034614E-1,-1.4072427E-1,-7.7857536E-1,-2.0652439E-1,2.8404096E-1,8.912269E-2,6.8621904E-1,-6.014326E-1,2.5363937E-1],"categories":[],"categories_nodes":[],"categories_segments":[],"categories_sizes":[],"default_left":[1,1,1,1,1,1,0,0,0,0,0,0,0],"id":93,"left_children":[1,3,5,7,9,11,-1,-1,-1,-1,-1,-1,-1],"loss_changes":[2.2222135E0,2.0732455E0,6.265482E-1,2.5302014E0,1.7652199E0,9.490721E-1,0E0,0E0,0E0,0E0,0E0,0E0,0E0],"parents":[2147483647,0,0,1,1,2,2,3,3,4,4,5,5],"right_children":[2,4,6,8,10,12,-1,-1,-1,-1,-1,-1,-1],"split_conditions":[2.205E3,5E-1,5E-1,5E-1,3.28E1,3.48E1,-3.892877E-2,-1.032622E-2,1.4202048E-2,4.4561345E-3,3.431095E-2,-3.0071631E-2,1.26819685E-2],"split_indices":[2,7,5,0,1,1,0,0,0,0,0,0,0],"split_type":[0,0,0,0,0,0,0,0,0,0,0,0,0],"sum_hessian":[7.241774E1,6.602766E1,6.3900824E0,4.5752335E1,2.0275324E1,3.3840604E0,3.006022E0,3.109734E1,1.4654995E1,1.2829476E1,7.445847E0,1.3185807E0,2.0654795E0],"tree_param":{"num_deleted":"0","num_feature":"9","num_nodes":"13","size_leaf_vector":"0"}},{"base_weights":[4.0118597E-2,5.216448E-1,-2.1975683E-2,7.329286E-1,1.7923981E-1,-5.8080864E-1,7.021385E-2,1.8077815E-1,9.596841E-1,-3.9892837E-1,6.283178E-1,-9.6327597E-1,-3.4899655E-1,-6.3909434E-2,4.4540754E-1],"categories":[],"categories_nodes":[],"categories_segments":[],"categories_sizes":[],"default_left":[1,1,1,1,1,1,1,0,0,0,0,0,0,0,0],"id":94,"left_children":[1,3,5,7,9,11,13,-1,-1,-1,-1,-1,-1,-1,-1],"loss_changes":[2.058375E0,4.372592E-1,3.2142475E0,3.94552E-1,1.3730998E0,4.4675064E-1,2.734184E0,0E0,0E0,0E0,0E0,0E0,0E0,0E0,0E0],"parents":[2147483647,0,0,1,1,2,2,3,3,4,4,5,5,6,6],"right_children":[2,4,6,8,10,12,14,-1,-1,-1,-1,-1,-1,-1,-1],"split_conditions":[2.98E1,5E-1,3.105E1,2.845E1,1.31E3,5E-1,5E-1,9.0389075E-3,4.7984205E-2,-1.9946419E-2,3.141589E-2,-4.8163798E-2,-1.7449828E-2,-3.1954718E-3,2.2270378E-2],"split_indices":[1,6,1,1,2,4,6,0,0,0,0,0,0,0,0],"split_type":[0,0,0,0,0,0,0,0,0,0,0,0,0,0,0],"sum_hessian":[6.7458534E1,6.860004E0,6.059853E1,3.5369616E0,3.3230424E0,7.830652E0,5.2767876E1,1.5528952E0,1.9840665E0,1.5015435E0,1.8214989E0,1.7643045E0,6.0663476E0,3.948319E1,1.3284686E1],"tree_param":{"num_deleted":"0","num_feature":"9","num_nodes":"15","size_leaf_vector":"0"}},{"base_weights":[4.4488218E-2,1.2416032E-1,-4.7421834E-1,4.570519E-1,5.8166463E-2,-2.074505E-3,-8.6159134E-1,6.940469E-1,-1.3839957E-1,-3.9765474E-1,1.6604036E-1,-3.4497446E-1,5.466482E-1],"categories":[],"categories_nodes":[],"categories_segments":[],"categories_sizes":[],"default_left":[1,1,1,1,1,1,0,0,0,0,0,0,0],"id":95,"left_children":[1,3,5,7,9,11,-1,-1,-1,-1,-1,-1,-1],"loss_changes":[2.969415E0,1.3320355E0,1.7512202E0,1.5193634E0,2.6601686E0,1.1899754E0,0E0,0E0,0E0,0E0,0E0,0E0,0E0],"parents":[2147483647,0,0,1,1,2,2,3,3,4,4,5,5],"right_children":[2,4,6,8,10,12,-1,-1,-1,-1,-1,-1,-1],"split_conditions":[2.135E3,1.365E3,5E-1,5E-1,3.105E1,5E-1,-4.3079566E-2,3.4702346E-2,-6.9199787E-3,-1.9882737E-2,8.302018E-3,-1.7248724E-2,2.733241E-2],"split_indices":[2,2,5,6,1,6,0,0,0,0,0,0,0],"split_type":[0,0,0,0,0,0,0,0,0,0,0,0,0],"sum_hessian":[6.942794E1,6.08432E1,8.584737E0,9.085865E0,5.1757336E1,4.322129E0,4.262608E0,6.380706E0,2.7051592E0,9.390688E0,4.2366646E1,2.88844E0,1.4336889E0],"tree_param":{"num_deleted":"0","num_feature":"9","num_nodes":"13","size_leaf_vector":"0"}},{"base_weights":[6.5071E-2,-1.5907066E-2,3.822616E-1,1.08413085E-1,-2.2277558E-1,-1.5549872E-2,6.7075485E-1,-1.8561973E-1,2.2355855E-1,-4.6533757E-1,-4.9146667E-2,7.6204735E-1,-6.5650326E-1,8.41872E-1,-5.9238765E-2],"categories":[],"categories_nodes":[],"categories_segments":[],"categories_sizes":[],"default_left":[1,1,1,1,1,1,1,0,0,0,0,0,0,0,0],"id":96,"left_children":[1,3,5,7,9,11,13,-1,-1,-1,-1,-1,-1,-1,-1],"loss_changes":[1.8100039E0,1.4877053E0,1.6542587E0,1.2677376E0,8.905871E-1,3.988242E0,1.0897923E0,0E0,0E0,0E0,0E0,0E0,0E0,0E0,0E0],"parents":[2147483647,0,0,1,1,2,2,3,3,4,4,5,5,6,6],"right_children":[2,4,6,8,10,12,14,-1,-1,-1,-1,-1,-1,-1,-1],"split_conditions":[5E-1,5E-1,3.335E1,3.105E1,3.305E1,3.105E1,3.535E1,-9.280986E-3,1.1177927E-2,-2.326688E-2,-2.4573335E-3,3.810237E-2,-3.2825164E-2,4.20936E-2,-2.9619383E-3],"split_indices":[8,5,1,1,1,1,1,0,0,0,0,0,0,0,0],"split_type":[0,0,0,0,0,0,0,0,0,0,0,0,0,0,0],"sum_hessian":[6.923123E1,5.5907917E1,1.3323318E1,3.5218727E1,2.068919E1,5.998255E0,7.325063E0,9.738548E0,2.5480179E1,7.930334E0,1.2758855E1,2.6248677E0,3.373387E0,5.8099084E0,1.5151547E0],"tree_param":{"num_deleted":"0","num_feature":"9","num_nodes":"15","size_leaf_vector":"0"}},{"base_weights":[-4.2034406E-2,1.271873E-2,-5.336816E-1,-1.8787128E-1,1.6584367E-1,-1.3884604E-1,-7.777448E-1,6.599509E-2,-6.985262E-1,1.4653801E-2,6.2765354E-1,-4.9937996E-1,3.8807306E-1],"categories":[],"categories_nodes":[],"categories_segments":[],"categories_sizes":[],"default_left":[1,1,1,1,1,1,0,0,0,0,0,0,0],"id":97,"left_children":[1,3,5,7,9,11,-1,-1,-1,-1,-1,-1,-1],"loss_changes":[1.8410735E0,1.9443829E0,5.522492E-1,3.6025982E0,2.4942255E0,9.222644E-1,0E0,0E0,0E0,0E0,0E0,0E0,0E0],"parents":[2147483647,0,0,1,1,2,2,3,3,4,4,5,5],"right_children":[2,4,6,8,10,12,-1,-1,-1,-1,-1,-1,-1],"split_conditions":[2.205E3,3.235E1,5E-1,1.65E3,5E-1,2.545E3,-3.8887244E-2,3.2997546E-3,-3.492631E-2,7.3269004E-4,3.1382676E-2,-2.4968999E-2,1.9403653E-2],"split_indices":[2,1,5,2,7,2,0,0,0,0,0,0,0],"split_type":[0,0,0,0,0,0,0,0,0,0,0,0,0],"sum_hessian":[6.7140366E1,6.1288944E1,5.851419E0,2.6434053E1,3.4854893E1,2.8346052E0,3.0168138E0,1.8237999E1,8.1960535E0,2.7035568E1,7.819323E0,1.714059E0,1.1205462E0],"tree_param":{"num_deleted":"0","num_feature":"9","num_nodes":"13","size_leaf_vector":"0"}},{"base_weights":[-2.9387426E-2,2.59283E-1,-1.6669981E-1,-4.3232933E-2,6.28468E-1,-4.9228778E-1,-5.656095E-3,5.5135584E-1,-2.572128E-1,8.6825925E-1,-3.4590378E-1,2.7878794E-1,-5.854197E-1,1.2415682E-1,-4.9012005E-1],"categories":[],"categories_nodes":[],"categories_segments":[],"categories_sizes":[],"default_left":[1,1,1,1,1,1,1,0,0,0,0,0,0,0,0],"id":98,"left_children":[1,3,5,7,9,11,13,-1,-1,-1,-1,-1,-1,-1,-1],"loss_changes":[2.7967541E0,2.5717273E0,2.4974446E0,1.8540837E0,2.7128263E0,1.2955735E0,2.1308608E0,0E0,0E0,0E0,0E0,0E0,0E0,0E0,0E0],"parents":[2147483647,0,0,1,1,2,2,3,3,4,4,5,5,6,6],"right_children":[2,4,6,8,10,12,14,-1,-1,-1,-1,-1,-1,-1,-1],"split_conditions":[1.645E3,3.08E1,3.305E1,2.9150002E1,3.345E1,3.0349998E1,2.205E3,2.7567793E-2,-1.286064E-2,4.3412965E-2,-1.729519E-2,1.3939397E-2,-2.9270986E-2,6.207841E-3,-2.4506003E-2],"split_indices":[2,1,1,1,1,1,2,0,0,0,0,0,0,0,0],"split_type":[0,0,0,0,0,0,0,0,0,0,0,0,0,0,0],"sum_hessian":[6.846692E1,2.1783474E1,4.6683445E1,1.245805E1,9.325424E0,1.4768523E1,3.1914923E1,2.8796513E0,9.578399E0,7.5710945E0,1.7543303E0,1.3767121E0,1.3391811E1,2.5757013E1,6.1579103E0],"tree_param":{"num_deleted":"0","num_feature":"9","num_nodes":"15","size_leaf_vector":"0"}},{"base_weights":[-6.526884E-2,4.9878928E-1,-1.5564923E-1,7.7850837E-1,2.1855839E-1,-3.2449275E-1,8.383585E-3,-3.205664E-1,6.340362E-1,-2.6721664E-2,-5.790499E-1,2.5969866E-1,-3.8952497E-1],"categories":[],"categories_nodes":[],"categories_segments":[],"categories_sizes":[],"default_left":[1,1,1,0,1,1,1,0,0,0,0,0,0],"id":99,"left_children":[1,3,5,-1,7,9,11,-1,-1,-1,-1,-1,-1],"loss_changes":[3.4524546E0,5.65125E-1,1.6040672E0,0E0,1.5642681E0,2.1460981E0,3.131381E0,0E0,0E0,0E0,0E0,0E0,0E0],"parents":[2147483647,0,0,1,1,2,2,4,4,5,5,6,6],"right_children":[2,4,6,-1,8,10,12,-1,-1,-1,-1,-1,-1],"split_conditions":[1.385E3,2.9150002E1,3.335E1,3.892542E-2,3.03E1,1.735E3,2.045E3,-1.602832E-2,3.170181E-2,-1.3360832E-3,-2.8952494E-2,1.2984933E-2,-1.9476248E-2],"split_indices":[2,1,1,0,1,2,2,0,0,0,0,0,0],"split_type":[0,0,0,0,0,0,0,0,0,0,0,0,0],"sum_hessian":[6.5199135E1,8.380183E0,5.6818954E1,3.3040607E0,5.0761223E0,2.7516863E1,2.9302092E1,2.3087385E0,2.7673838E0,1.3191236E1,1.4325627E1,1.817211E1,1.1129983E1],"tree_param":{"num_deleted":"0","num_feature":"9","num_nodes":"13","size_leaf_vector":"0"}},{"base_weights":[1.3722461E-2,-1.1691958E-1,3.0086875E-1,-4.651999E-2,-6.6741675E-1,-2.9431649E-2,4.8464027E-1,-1.4077413E-1,2.92347E-1,-7.9108316E-1,-7.3671475E-2,-2.7799714E-1,8.085513E-1,7.6654726E-1,-1.1903915E-1],"categories":[],"categories_nodes":[],"categories_segments":[],"categories_sizes":[],"default_left":[1,1,1,1,1,1,1,0,0,0,0,0,0,0,0],"id":100,"left_children":[1,3,5,7,9,11,13,-1,-1,-1,-1,-1,-1,-1,-1],"loss_changes":[2.6976068E0,1.8873057E0,1.3783691E0,1.4772322E0,3.4832144E-1,2.0945096E0,2.5582922E0,0E0,0E0,0E0,0E0,0E0,0E0,0E0,0E0],"parents":[2147483647,0,0,1,1,2,2,3,3,4,4,5,5,6,6],"right_children":[2,4,6,8,10,12,14,-1,-1,-1,-1,-1,-1,-1,-1],"split_conditions":[5E-1,3.58E1,3.125E1,3.445E1,5E-1,5E-1,5E-1,-7.0387064E-3,1.4617351E-2,-3.955416E-2,-3.6835738E-3,-1.3899857E-2,4.0427566E-2,3.8327362E-2,-5.9519573E-3],"split_indices":[7,1,1,1,6,8,0,0,0,0,0,0,0,0,0],"split_type":[0,0,0,0,0,0,0,0,0,0,0,0,0,0,0],"sum_hessian":[6.997279E1,4.849981E1,2.1472982E1,4.396226E1,4.5375485E0,7.976437E0,1.3496545E1,3.4852726E1,9.109535E0,3.4803038E0,1.057245E0,6.667079E0,1.3093582E0,9.016307E0,4.4802384E0],"tree_param":{"num_deleted":"0","num_feature":"9","num_nodes":"15","size_leaf_vector":"0"}},{"base_weights":[-6.6853024E-2,-2.058615E-1,3.9586353E-1,-6.709558E-1,-6.4470306E-2,5.924655E-1,-8.16056E-2,6.687241E-1,-9.157369E-1,2.7962294E-1,-3.6836457E-1,3.148118E-1,8.9497787E-1,-5.3565115E-1,3.21664E-1],"categories":[],"categories_nodes":[],"categories_segments":[],"categories_sizes":[],"default_left":[1,1,1,1,1,1,1,0,0,0,0,0,0,0,0],"id":101,"left_children":[1,3,5,7,9,11,13,-1,-1,-1,-1,-1,-1,-1,-1],"loss_changes":[4.339774E0,3.3477962E0,1.5161326E0,4.519839E0,4.35383E0,6.587026E-1,1.1682732E0,0E0,0E0,0E0,0E0,0E0,0E0,0E0,0E0],"parents":[2147483647,0,0,1,1,2,2,3,3,4,4,5,5,6,6],"right_children":[2,4,6,8,10,12,14,-1,-1,-1,-1,-1,-1,-1,-1],"split_conditions":[5E-1,3.105E1,1.965E3,1.245E3,1.915E3,3.335E1,2.035E3,3.3436205E-2,-4.5786846E-2,1.3981148E-2,-1.8418228E-2,1.574059E-2,4.4748895E-2,-2.6782557E-2,1.6083201E-2],"split_indices":[8,1,2,2,2,1,2,0,0,0,0,0,0,0,0],"split_type":[0,0,0,0,0,0,0,0,0,0,0,0,0,0,0],"sum_hessian":[6.520306E1,5.056693E1,1.4636124E1,1.0915602E1,3.965133E1,1.01967E1,4.439423E0,1.4187728E0,9.496829E0,1.8633204E1,2.1018126E1,6.380849E0,3.8158512E0,1.9338312E0,2.505592E0],"tree_param":{"num_deleted":"0","num_feature":"9","num_nodes":"15","size_leaf_vector":"0"}},{"base_weights":[-1.7595898E-2,3.9231813E-1,-9.19612E-2,8.7762403E-1,1.754286E-1,-2.1291213E-1,2.0783722E-1,4.229109E-1,-3.2980096E-1,-7.1774507E-1,-1.369238E-1,3.85336E-1,-1.5483311E-1],"categories":[],"categories_nodes":[],"categories_segments":[],"categories_sizes":[],"default_left":[1,1,1,0,1,1,1,0,0,0,0,0,0],"id":102,"left_children":[1,3,5,-1,7,9,11,-1,-1,-1,-1,-1,-1],"loss_changes":[2.187979E0,1.007033E0,2.2403057E0,0E0,1.2489097E0,1.5760803E0,1.2129593E0,0E0,0E0,0E0,0E0,0E0,0E0],"parents":[2147483647,0,0,1,1,2,2,4,4,5,5,6,6],"right_children":[2,4,6,-1,8,10,12,-1,-1,-1,-1,-1,-1],"split_conditions":[1.385E3,5E-1,5E-1,4.3881204E-2,3.01E1,1.555E3,5E-1,2.1145545E-2,-1.6490048E-2,-3.5887253E-2,-6.8461904E-3,1.9266801E-2,-7.7416557E-3],"split_indices":[2,4,6,0,1,2,5,0,0,0,0,0,0],"split_type":[0,0,0,0,0,0,0,0,0,0,0,0,0],"sum_hessian":[6.9592606E1,1.0030001E1,5.9562603E1,2.1570456E0,7.872955E0,4.264691E1,1.6915691E1,5.393788E0,2.4791667E0,4.474545E0,3.8172367E1,1.131526E1,5.600432E0],"tree_param":{"num_deleted":"0","num_feature":"9","num_nodes":"13","size_leaf_vector":"0"}},{"base_weights":[1.3521252E-2,3.3402282E-1,-1.03719324E-1,4.4067267E-1,-5.7367176E-1,-8.003967E-1,-3.1044487E-2,1.0527347E-1,1.0115061E0,-1.0217607E0,-1.8344583E-1,6.8670136E-1,-8.65366E-2],"categories":[],"categories_nodes":[],"categories_segments":[],"categories_sizes":[],"default_left":[1,1,1,1,0,1,1,0,0,0,0,0,0],"id":103,"left_children":[1,3,5,7,-1,9,11,-1,-1,-1,-1,-1,-1],"loss_changes":[2.6229773E0,2.0616975E0,2.5673082E0,3.2031927E0,0E0,4.6753454E-1,1.9473803E0,0E0,0E0,0E0,0E0,0E0,0E0],"parents":[2147483647,0,0,1,1,2,2,3,3,5,5,6,6],"right_children":[2,4,6,8,-1,10,12,-1,-1,-1,-1,-1,-1],"split_conditions":[1.565E3,3.345E1,3.105E1,3.08E1,-2.8683588E-2,1.71E3,1.65E3,5.2636736E-3,5.0575305E-2,-5.1088035E-2,-9.1722915E-3,3.433507E-2,-4.32683E-3],"split_indices":[2,1,1,1,0,2,2,0,0,0,0,0,0],"split_type":[0,0,0,0,0,0,0,0,0,0,0,0,0],"sum_hessian":[6.788299E1,1.7685888E1,5.01971E1,1.6286783E1,1.3991058E0,3.7958486E0,4.6401253E1,1.1005063E1,5.281719E0,2.310638E0,1.4852105E0,2.513708E0,4.3887547E1],"tree_param":{"num_deleted":"0","num_feature":"9","num_nodes":"13","size_leaf_vector":"0"}},{"base_weights":[2.665978E-2,1.0587186E-1,-6.8560797E-1,6.265743E-1,6.788904E-2,-8.327647E-1,-1.7581059E-1,9.089646E-2,7.882555E-1,-6.991403E-1,9.550471E-2],"categories":[],"categories_nodes":[],"categories_segments":[],"categories_sizes":[],"default_left":[1,1,1,1,1,0,0,0,0,0,0],"id":104,"left_children":[1,3,5,7,9,-1,-1,-1,-1,-1,-1],"loss_changes":[3.970696E0,1.2042959E0,3.82365E-1,2.8903186E-1,1.3351035E0,0E0,0E0,0E0,0E0,0E0,0E0],"parents":[2147483647,0,0,1,1,2,2,3,3,4,4],"right_children":[2,4,6,8,10,-1,-1,-1,-1,-1,-1],"split_conditions":[2.205E3,1.245E3,5E-1,1.07E3,1.275E3,-4.1638236E-2,-8.790529E-3,4.544823E-3,3.9412778E-2,-3.4957018E-2,4.7752354E-3],"split_indices":[2,2,6,2,2,0,0,0,0,0,0],"split_type":[0,0,0,0,0,0,0,0,0,0,0],"sum_hessian":[6.809065E1,6.204223E1,6.0484257E0,3.1644785E0,5.887775E1,4.2019744E0,1.8464512E0,1.0958695E0,2.0686092E0,1.2010694E0,5.767668E1],"tree_param":{"num_deleted":"0","num_feature":"9","num_nodes":"11","size_leaf_vector":"0"}},{"base_weights":[-9.630586E-3,7.32495E-2,-2.3315044E-1,-3.1129338E-3,3.4838852E-1,-6.481827E-1,-1.1404268E-1,-3.1411117E-1,1.0325785E-1,1.21591754E-1,8.097017E-1,2.089048E-1,-3.3320174E-1],"categories":[],"categories_nodes":[],"categories_segments":[],"categories_sizes":[],"default_left":[1,1,1,1,1,0,1,0,0,0,0,0,0],"id":105,"left_children":[1,3,5,7,9,-1,11,-1,-1,-1,-1,-1,-1],"loss_changes":[1.281058E0,1.0628347E0,8.5023844E-1,1.3737891E0,1.0510917E0,0E0,1.1836133E0,0E0,0E0,0E0,0E0,0E0,0E0],"parents":[2147483647,0,0,1,1,2,2,3,3,4,4,6,6],"right_children":[2,4,6,8,10,-1,12,-1,-1,-1,-1,-1,-1],"split_conditions":[1.985E3,5E-1,2.025E3,1.445E3,5E-1,-3.2409135E-2,2.135E3,-1.570556E-2,5.1628924E-3,6.0795876E-3,4.0485084E-2,1.044524E-2,-1.6660087E-2],"split_indices":[2,8,2,2,3,0,2,0,0,0,0,0,0],"split_type":[0,0,0,0,0,0,0,0,0,0,0,0,0],"sum_hessian":[6.722976E1,4.9534786E1,1.769497E1,3.954743E1,9.987358E0,2.95528E0,1.473969E1,9.58133E0,2.9966099E1,7.542697E0,2.4446611E0,5.9777746E0,8.761915E0],"tree_param":{"num_deleted":"0","num_feature":"9","num_nodes":"13","size_leaf_vector":"0"}},{"base_weights":[-6.0872003E-2,-2.3347267E-3,-8.1169575E-1,-1.19262315E-1,3.1046093E-1,-9.3312657E-1,-2.07814E-1,-2.1164171E-1,9.310615E-2,-1.965214E-1,5.894543E-1],"categories":[],"categories_nodes":[],"categories_segments":[],"categories_sizes":[],"default_left":[1,1,1,1,1,0,0,0,0,0,0],"id":106,"left_children":[1,3,5,7,9,-1,-1,-1,-1,-1,-1],"loss_changes":[2.9450624E0,2.3486822E0,1.6148233E-1,9.3645203E-1,2.587638E0,0E0,0E0,0E0,0E0,0E0,0E0],"parents":[2147483647,0,0,1,1,2,2,3,3,4,4],"right_children":[2,4,6,8,10,-1,-1,-1,-1,-1,-1],"split_conditions":[3.615E1,5E-1,3.655E1,5E-1,3.145E1,-4.665633E-2,-1.03907E-2,-1.0582086E-2,4.6553076E-3,-9.826071E-3,2.9472714E-2],"split_indices":[1,6,1,7,1,0,0,0,0,0,0],"split_type":[0,0,0,0,0,0,0,0,0,0,0],"sum_hessian":[6.6050705E1,6.220413E1,3.8465776E0,4.5728767E1,1.647536E1,2.748654E0,1.0979235E0,3.1869215E1,1.3859553E1,5.953095E0,1.0522265E1],"tree_param":{"num_deleted":"0","num_feature":"9","num_nodes":"11","size_leaf_vector":"0"}},{"base_weights":[-3.9314E-2,7.7207214E-1,-6.841353E-2,-1.5811643E-1,1.493499E-1,-2.4252686E-1,9.309724E-2,-2.4113754E-2,6.9552636E-1],"categories":[],"categories_nodes":[],"categories_segments":[],"categories_sizes":[],"default_left":[1,0,1,1,1,0,0,0,0],"id":107,"left_children":[1,-1,3,5,7,-1,-1,-1,-1],"loss_changes":[1.6302613E0,0E0,1.3014361E0,1.0153176E0,1.8736209E0,0E0,0E0,0E0,0E0],"parents":[2147483647,0,0,2,2,3,3,4,4],"right_children":[2,-1,4,6,8,-1,-1,-1,-1],"split_conditions":[2.825E1,3.8603608E-2,5E-1,3.455E1,5E-1,-1.2126343E-2,4.654862E-3,-1.2056878E-3,3.477632E-2],"split_indices":[1,0,7,1,3,0,0,0,0],"split_type":[0,0,0,0,0,0,0,0,0],"sum_hessian":[6.580971E1,1.3945022E0,6.441521E1,4.5816147E1,1.8599056E1,3.4319138E1,1.1497011E1,1.4841348E1,3.7577083E0],"tree_param":{"num_deleted":"0","num_feature":"9","num_nodes":"9","size_leaf_vector":"0"}},{"base_weights":[-1.1037273E-2,5.3621903E-2,-4.3649995E-1,-4.5425262E-2,3.71453E-1,-7.165199E-1,1.3449031E-1,-3.9546764E-1,7.843487E-2,6.1879414E-1,2.9320948E-2,-8.269401E-1,-2.4657519E-1,-2.888144E-1,5.481346E-1],"categories":[],"categories_nodes":[],"categories_segments":[],"categories_sizes":[],"default_left":[1,1,1,1,1,1,1,0,0,0,0,0,0,0,0],"id":108,"left_children":[1,3,5,7,9,11,13,-1,-1,-1,-1,-1,-1,-1,-1],"loss_changes":[1.8672588E0,1.8765087E0,1.5276262E0,2.0223196E0,1.1787924E0,1.1596465E-1,8.214809E-1,0E0,0E0,0E0,0E0,0E0,0E0,0E0,0E0],"parents":[2147483647,0,0,1,1,2,2,3,3,4,4,5,5,6,6],"right_children":[2,4,6,8,10,12,14,-1,-1,-1,-1,-1,-1,-1,-1],"split_conditions":[2.135E3,5E-1,5E-1,3.105E1,1.805E3,2.545E3,3.48E1,-1.9773383E-2,3.9217435E-3,3.0939708E-2,1.4660474E-3,-4.134701E-2,-1.232876E-2,-1.444072E-2,2.7406732E-2],"split_indices":[2,8,6,1,2,2,1,0,0,0,0,0,0,0,0],"split_type":[0,0,0,0,0,0,0,0,0,0,0,0,0,0,0],"sum_hessian":[6.602466E1,5.8073044E1,7.951613E0,4.492876E1,1.314428E1,5.1641726E0,2.78744E0,1.1169544E1,3.375922E1,7.1596427E0,5.9846377E0,3.5665152E0,1.5976576E0,1.5267819E0,1.260658E0],"tree_param":{"num_deleted":"0","num_feature":"9","num_nodes":"15","size_leaf_vector":"0"}},{"base_weights":[-5.4733593E-2,3.1794325E-1,-1.2086715E-1,7.774081E-2,6.92112E-1,-3.0294824E-1,8.939581E-2,3.7652305E-1,-4.9543214E-1,2.7292463E-1,8.550389E-1,1.1338633E-2,-4.1002813E-1,4.7998518E-1,-1.3438977E-1],"categories":[],"categories_nodes":[],"categories_segments":[],"categories_sizes":[],"default_left":[1,1,1,1,1,1,1,0,0,0,0,0,0,0,0],"id":109,"left_children":[1,3,5,7,9,11,13,-1,-1,-1,-1,-1,-1,-1,-1],"loss_changes":[1.6610081E0,8.626971E-1,2.1954176E0,1.4430349E0,3.0289412E-2,1.0337946E0,2.4294636E0,0E0,0E0,0E0,0E0,0E0,0E0,0E0,0E0],"parents":[2147483647,0,0,1,1,2,2,3,3,4,4,5,5,6,6],"right_children":[2,4,6,8,10,12,14,-1,-1,-1,-1,-1,-1,-1,-1],"split_conditions":[1.365E3,1.305E3,3.355E1,5E-1,2.98E1,1.565E3,1.945E3,1.8826153E-2,-2.4771607E-2,1.3646232E-2,4.2751946E-2,5.669316E-4,-2.0501407E-2,2.3999259E-2,-6.7194887E-3],"split_indices":[2,2,1,6,1,2,2,0,0,0,0,0,0,0,0],"split_type":[0,0,0,0,0,0,0,0,0,0,0,0,0,0,0],"sum_hessian":[6.4834206E1,9.197382E0,5.563682E1,6.33702E0,2.860362E0,2.958036E1,2.6056463E1,4.3911185E0,1.9459016E0,1.5493201E0,1.3110418E0,7.7443304E0,2.183603E1,9.074038E0,1.6982426E1],"tree_param":{"num_deleted":"0","num_feature":"9","num_nodes":"15","size_leaf_vector":"0"}},{"base_weights":[1.2760787E-2,8.016572E-2,-5.0695944E-1,6.023103E-1,3.7694037E-2,-6.130903E-1,-1.0212697E-3,6.9624317E-1,1.4505434E-1,-3.727452E-1,1.4792079E-1,-7.553887E-1,-5.685782E-3],"categories":[],"categories_nodes":[],"categories_segments":[],"categories_sizes":[],"default_left":[1,1,1,1,1,1,0,0,0,0,0,0,0],"id":110,"left_children":[1,3,5,7,9,11,-1,-1,-1,-1,-1,-1,-1],"loss_changes":[2.41009E0,1.324192E0,4.2365742E-1,9.237003E-2,2.64447E0,5.6009793E-1,0E0,0E0,0E0,0E0,0E0,0E0,0E0],"parents":[2147483647,0,0,1,1,2,2,3,3,4,4,5,5],"right_children":[2,4,6,8,10,12,-1,-1,-1,-1,-1,-1,-1],"split_conditions":[3.545E1,2.9150002E1,5E-1,5E-1,3.08E1,5E-1,-5.1063485E-5,3.481216E-2,7.252717E-3,-1.863726E-2,7.3960396E-3,-3.7769433E-2,-2.842891E-4],"split_indices":[1,1,6,5,1,7,0,0,0,0,0,0,0],"split_type":[0,0,0,0,0,0,0,0,0,0,0,0,0],"sum_hessian":[6.663728E1,5.973564E1,6.901641E0,3.5019088E0,5.6233734E1,5.5298524E0,1.3717885E0,2.471533E0,1.0303758E0,1.1400675E1,4.4833057E1,4.2828608E0,1.2469918E0],"tree_param":{"num_deleted":"0","num_feature":"9","num_nodes":"13","size_leaf_vector":"0"}},{"base_weights":[2.9465301E-2,-1.1578962E-1,4.2598522E-1,5.230473E-1,-2.1391544E-1,5.608674E-1,3.413177E-2,6.0155356E-1,2.1853398E-1,-1.6401277E-1,-5.935628E-1,6.8406314E-1,9.6924834E-2,3.866493E-1,-4.054307E-1],"categories":[],"categories_nodes":[],"categories_segments":[],"categories_sizes":[],"default_left":[1,1,1,1,1,1,1,0,0,0,0,0,0,0,0],"id":111,"left_children":[1,3,5,7,9,11,13,-1,-1,-1,-1,-1,-1,-1,-1],"loss_changes":[3.8731067E0,3.2070842E0,9.329326E-1,3.2647014E-2,7.269875E-1,6.959138E-1,1.0365072E0,0E0,0E0,0E0,0E0,0E0,0E0,0E0,0E0],"parents":[2147483647,0,0,1,1,2,2,3,3,4,4,5,5,6,6],"right_children":[2,4,6,8,10,12,14,-1,-1,-1,-1,-1,-1,-1,-1],"split_conditions":[5E-1,1.365E3,5E-1,1.285E3,2.185E3,5E-1,5E-1,3.007768E-2,1.0926699E-2,-8.200639E-3,-2.967814E-2,3.4203157E-2,4.846242E-3,1.9332467E-2,-2.0271536E-2],"split_indices":[6,2,0,2,2,5,4,0,0,0,0,0,0,0,0],"split_type":[0,0,0,0,0,0,0,0,0,0,0,0,0,0,0],"sum_hessian":[6.538918E1,4.8375893E1,1.7013287E1,5.8646145E0,4.251128E1,1.233579E1,4.677496E0,3.8870418E0,1.9775726E0,3.883821E1,3.6730669E0,9.372541E0,2.9632485E0,2.6625655E0,2.0149305E0],"tree_param":{"num_deleted":"0","num_feature":"9","num_nodes":"15","size_leaf_vector":"0"}},{"base_weights":[3.413356E-2,4.3663037E-1,-2.689944E-2,1.5096904E-1,8.450227E-1,-6.690433E-1,8.572385E-3,6.1091155E-1,-4.365425E-1,2.4348404E-2,-1.0344568E0,-8.569804E-2,2.3886058E-1],"categories":[],"categories_nodes":[],"categories_segments":[],"categories_sizes":[],"default_left":[1,1,1,1,0,1,1,0,0,0,0,0,0],"id":112,"left_children":[1,3,5,7,-1,9,11,-1,-1,-1,-1,-1,-1],"loss_changes":[1.6862484E0,9.2626584E-1,1.3754075E0,2.0320024E0,0E0,8.259543E-1,1.2789818E0,0E0,0E0,0E0,0E0,0E0,0E0],"parents":[2147483647,0,0,1,1,2,2,3,3,5,5,6,6],"right_children":[2,4,6,8,-1,10,12,-1,-1,-1,-1,-1,-1],"split_conditions":[1.365E3,1.305E3,1.415E3,1.245E3,4.2251136E-2,3.05E1,5E-1,3.0545577E-2,-2.1827126E-2,1.2174202E-3,-5.1722843E-2,-4.284902E-3,1.1943029E-2],"split_indices":[2,2,2,2,0,1,7,0,0,0,0,0,0],"split_type":[0,0,0,0,0,0,0,0,0,0,0,0,0],"sum_hessian":[6.716459E1,8.033268E0,5.9131325E1,5.532838E0,2.50043E0,2.1604052E0,5.697092E1,3.081E0,2.4518378E0,1.0677191E0,1.0926862E0,4.0868797E1,1.6102123E1],"tree_param":{"num_deleted":"0","num_feature":"9","num_nodes":"13","size_leaf_vector":"0"}},{"base_weights":[-1.3597996E-2,6.7479104E-1,-8.5456274E-2,9.604706E-1,-1.2160311E-1,-4.51525E-1,-2.8433684E-2,1.8477763E-1,1.3249505E0,1.7775781E-1,-8.419087E-1,3.9681894E-1,-1.370251E-1],"categories":[],"categories_nodes":[],"categories_segments":[],"categories_sizes":[],"default_left":[1,1,1,1,0,1,1,0,0,0,0,0,0],"id":113,"left_children":[1,3,5,7,-1,9,11,-1,-1,-1,-1,-1,-1],"loss_changes":[3.3819547E0,1.5875347E0,1.2759029E0,1.1320772E0,0E0,2.177267E0,2.5704186E0,0E0,0E0,0E0,0E0,0E0,0E0],"parents":[2147483647,0,0,1,1,2,2,3,3,5,5,6,6],"right_children":[2,4,6,8,-1,10,12,-1,-1,-1,-1,-1,-1],"split_conditions":[2.98E1,5E-1,3.08E1,2.85E1,-6.0801557E-3,1.485E3,1.65E3,9.238882E-3,6.624752E-2,8.887891E-3,-4.2095434E-2,1.9840946E-2,-6.8512554E-3],"split_indices":[1,5,1,1,0,2,2,0,0,0,0,0,0],"split_type":[0,0,0,0,0,0,0,0,0,0,0,0,0],"sum_hessian":[6.620292E1,5.4644E0,6.0738518E1,3.8701053E0,1.5942943E0,7.253671E0,5.3484844E1,1.7188911E0,2.1512141E0,2.985624E0,4.2680473E0,1.03396635E1,4.314518E1],"tree_param":{"num_deleted":"0","num_feature":"9","num_nodes":"13","size_leaf_vector":"0"}},{"base_weights":[-3.53404E-2,-1.3243724E-1,1.9797082E-1,-8.7556176E-2,-6.3108724E-1,2.6535496E-1,-5.3280133E-1,-2.2144437E-1,3.353153E-1,-1.0109978E0,1.6838126E-1,-3.648373E-2,5.705112E-1],"categories":[],"categories_nodes":[],"categories_segments":[],"categories_sizes":[],"default_left":[1,1,1,1,1,1,0,0,0,0,0,0,0],"id":114,"left_children":[1,3,5,7,9,11,-1,-1,-1,-1,-1,-1,-1],"loss_changes":[1.545713E0,1.0181451E0,1.1317466E0,2.6312854E0,1.3241924E0,1.7783823E0,0E0,0E0,0E0,0E0,0E0,0E0,0E0],"parents":[2147483647,0,0,1,1,2,2,3,3,4,4,5,5],"right_children":[2,4,6,8,10,12,-1,-1,-1,-1,-1,-1,-1],"split_conditions":[5E-1,3.615E1,2.205E3,3.435E1,2.025E3,3.235E1,-2.6640067E-2,-1.1072218E-2,1.6765764E-2,-5.054989E-2,8.419063E-3,-1.8241865E-3,2.8525561E-2],"split_indices":[7,1,2,1,2,1,0,0,0,0,0,0,0],"split_type":[0,0,0,0,0,0,0,0,0,0,0,0,0],"sum_hessian":[6.607463E1,4.6962612E1,1.9112017E1,4.4163277E1,2.7993367E0,1.8081606E1,1.0304118E0,3.3904785E1,1.02584915E1,1.7182366E0,1.0811001E0,9.532843E0,8.548762E0],"tree_param":{"num_deleted":"0","num_feature":"9","num_nodes":"13","size_leaf_vector":"0"}},{"base_weights":[-8.607464E-4,3.1414744E-1,-1.1464308E-1,8.51787E-2,8.868577E-1,-9.0822875E-1,-7.821027E-2,-1.541945E-1,3.9396974E-1,8.009469E-2,1.0648571E0,-1.6666359E-1,1.5409613E-1],"categories":[],"categories_nodes":[],"categories_segments":[],"categories_sizes":[],"default_left":[1,1,1,1,1,0,1,0,0,0,0,0,0],"id":115,"left_children":[1,3,5,7,9,-1,11,-1,-1,-1,-1,-1,-1],"loss_changes":[2.4688663E0,2.321409E0,1.3918736E0,1.1077297E0,6.491542E-1,0E0,1.0422237E0,0E0,0E0,0E0,0E0,0E0,0E0],"parents":[2147483647,0,0,1,1,2,2,3,3,4,4,6,6],"right_children":[2,4,6,8,10,-1,12,-1,-1,-1,-1,-1,-1],"split_conditions":[1.565E3,5E-1,1.585E3,5E-1,1.265E3,-4.5411438E-2,5E-1,-7.7097253E-3,1.9698488E-2,4.0047346E-3,5.324286E-2,-8.333179E-3,7.7048065E-3],"split_indices":[2,0,2,7,2,0,6,0,0,0,0,0,0],"split_type":[0,0,0,0,0,0,0,0,0,0,0,0,0],"sum_hessian":[6.687642E1,1.727881E1,4.9597607E1,1.3164422E1,4.114388E0,1.1267033E0,4.8470905E1,7.6977882E0,5.4666343E0,1.0057787E0,3.1086094E0,3.5309124E1,1.3161781E1],"tree_param":{"num_deleted":"0","num_feature":"9","num_nodes":"13","size_leaf_vector":"0"}},{"base_weights":[4.5742728E-2,5.8974713E-1,1.1169754E-2,6.982549E-1,1.7401761E-1,-6.519667E-1,5.1233914E-2,-9.3510944E-1,-1.17272474E-1,6.15143E-1,2.2163754E-2],"categories":[],"categories_nodes":[],"categories_segments":[],"categories_sizes":[],"default_left":[1,1,1,0,0,1,1,0,0,0,0],"id":116,"left_children":[1,3,5,-1,-1,7,9,-1,-1,-1,-1],"loss_changes":[1.1922839E0,4.9443007E-2,1.6528145E0,0E0,0E0,4.2712593E-1,9.4384134E-1,0E0,0E0,0E0,0E0],"parents":[2147483647,0,0,1,1,2,2,5,5,6,6],"right_children":[2,4,6,-1,-1,8,10,-1,-1,-1,-1],"split_conditions":[1.245E3,3.045E1,1.305E3,3.4912746E-2,8.70088E-3,2.985E1,1.37E3,-4.6755474E-2,-5.8636237E-3,3.075715E-2,1.1081877E-3],"split_indices":[2,1,2,0,0,1,2,0,0,0,0],"split_type":[0,0,0,0,0,0,0,0,0,0,0],"sum_hessian":[6.274313E1,2.7896745E0,5.9953457E1,1.6733352E0,1.1163392E0,2.545621E0,5.7407837E1,1.1747007E0,1.3709203E0,1.8260032E0,5.5581833E1],"tree_param":{"num_deleted":"0","num_feature":"9","num_nodes":"11","size_leaf_vector":"0"}},{"base_weights":[1.1729827E-1,1.5351228E-1,-6.1572886E-1,-8.614961E-2,2.2586122E-1,-2.2632654E-1,4.8870596E-1,5.937935E-1,1.5249585E-1],"categories":[],"categories_nodes":[],"categories_segments":[],"categories_sizes":[],"default_left":[1,1,0,1,1,0,0,0,0],"id":117,"left_children":[1,3,-1,5,7,-1,-1,-1,-1],"loss_changes":[1.832273E0,1.1149684E0,0E0,1.3494862E0,1.2269101E0,0E0,0E0,0E0,0E0],"parents":[2147483647,0,0,1,1,3,3,4,4],"right_children":[2,4,-1,6,8,-1,-1,-1,-1],"split_conditions":[3.635E1,3.08E1,-3.0786444E-2,5E-1,3.18E1,-1.1316327E-2,2.4435299E-2,2.9689675E-2,7.6247924E-3],"split_indices":[1,1,0,8,1,0,0,0,0],"split_type":[0,0,0,0,0,0,0,0,0],"sum_hessian":[6.446223E1,6.218086E1,2.2813668E0,1.4374239E1,4.780662E1,1.2043705E1,2.3305342E0,6.7684975E0,4.1038124E1],"tree_param":{"num_deleted":"0","num_feature":"9","num_nodes":"9","size_leaf_vector":"0"}},{"base_weights":[-4.2063847E-2,-1.5381335E-1,2.1132931E-1,-2.5707352E-1,1.32982E-1,2.9549807E-1,-5.957833E-1,1.6786537E-1,-4.302578E-1,4.0462226E-1,-2.4013132E-1,2.7877057E-2,7.1817154E-1],"categories":[],"categories_nodes":[],"categories_segments":[],"categories_sizes":[],"default_left":[1,1,1,1,1,1,0,0,0,0,0,0,0],"id":118,"left_children":[1,3,5,7,9,11,-1,-1,-1,-1,-1,-1,-1],"loss_changes":[1.9229368E0,1.4233373E0,1.592666E0,2.6355119E0,1.4225553E0,2.19164E0,0E0,0E0,0E0,0E0,0E0,0E0,0E0],"parents":[2147483647,0,0,1,1,2,2,3,3,4,4,5,5],"right_children":[2,4,6,8,10,12,-1,-1,-1,-1,-1,-1,-1],"split_conditions":[5E-1,3.445E1,2.19E3,3.1150002E1,3.545E1,3.235E1,-2.9789165E-2,8.393268E-3,-2.151289E-2,2.0231113E-2,-1.2006566E-2,1.3938529E-3,3.5908576E-2],"split_indices":[7,1,2,1,1,1,0,0,0,0,0,0,0],"split_type":[0,0,0,0,0,0,0,0,0,0,0,0,0],"sum_hessian":[6.5760635E1,4.590774E1,1.9852894E1,3.3830696E1,1.2077048E1,1.8552094E1,1.3008001E0,9.804441E0,2.4026253E1,6.940014E0,5.1370344E0,1.2012305E1,6.5397882E0],"tree_param":{"num_deleted":"0","num_feature":"9","num_nodes":"13","size_leaf_vector":"0"}},{"base_weights":[-4.4990413E-2,6.368411E-2,-2.6790172E-1,-7.405327E-2,3.1834602E-1,-5.0975442E-2,-6.5006715E-1,1.404347E-1,-6.639028E-1,-2.6480076E-1,6.701981E-1,-7.791365E-1,1.05058864E-1,-8.707626E-1,-2.1183875E-1],"categories":[],"categories_nodes":[],"categories_segments":[],"categories_sizes":[],"default_left":[1,1,1,1,1,1,1,0,0,0,0,0,0,0,0],"id":119,"left_children":[1,3,5,7,9,11,13,-1,-1,-1,-1,-1,-1,-1,-1],"loss_changes":[1.5992938E0,1.5920622E0,1.7574065E0,3.8673892E0,3.4367175E0,1.7705472E0,5.6367946E-1,0E0,0E0,0E0,0E0,0E0,0E0,0E0,0E0],"parents":[2147483647,0,0,1,1,2,2,3,3,4,4,5,5,6,6],"right_children":[2,4,6,8,10,12,14,-1,-1,-1,-1,-1,-1,-1,-1],"split_conditions":[1.9525E3,3.305E1,5E-1,1.735E3,1.825E3,3.255E1,3.515E1,7.021735E-3,-3.319514E-2,-1.3240038E-2,3.3509906E-2,-3.8956825E-2,5.2529434E-3,-4.353813E-2,-1.0591938E-2],"split_indices":[2,1,0,2,2,1,1,0,0,0,0,0,0,0,0],"split_type":[0,0,0,0,0,0,0,0,0,0,0,0,0,0,0],"sum_hessian":[6.431464E1,4.371624E1,2.0598392E1,2.8831526E1,1.4884716E1,1.3862877E1,6.735516E0,2.1701931E1,7.129595E0,5.694413E0,9.190303E0,1.7416763E0,1.2121201E1,3.823143E0,2.912373E0],"tree_param":{"num_deleted":"0","num_feature":"9","num_nodes":"15","size_leaf_vector":"0"}},{"base_weights":[-5.2762493E-2,8.931134E-2,-4.376522E-1,1.3824327E-1,-5.270897E-1,-6.5929896E-1,1.8933314E-1,3.8549196E-2,9.790688E-1,-7.257635E-1,-9.197075E-2,-8.8942446E-2,-7.9127073E-1,6.032393E-1,-2.684861E-1],"categories":[],"categories_nodes":[],"categories_segments":[],"categories_sizes":[],"default_left":[1,1,1,1,1,1,1,0,0,0,0,0,0,0,0],"id":120,"left_children":[1,3,5,7,9,11,13,-1,-1,-1,-1,-1,-1,-1,-1],"loss_changes":[3.5917306E0,1.5291574E0,2.5825646E0,3.7783253E0,2.5818145E-1,9.299331E-1,1.184474E0,0E0,0E0,0E0,0E0,0E0,0E0,0E0,0E0],"parents":[2147483647,0,0,1,1,2,2,3,3,4,4,5,5,6,6],"right_children":[2,4,6,8,10,12,14,-1,-1,-1,-1,-1,-1,-1,-1],"split_conditions":[1.975E3,3.58E1,5E-1,3.445E1,1.825E3,3.345E1,5E-1,1.9274598E-3,4.895344E-2,-3.6288176E-2,-4.5985375E-3,-4.4471226E-3,-3.9563537E-2,3.0161966E-2,-1.3424306E-2],"split_indices":[2,1,6,1,2,1,5,0,0,0,0,0,0,0,0],"split_type":[0,0,0,0,0,0,0,0,0,0,0,0,0,0,0],"sum_hessian":[6.3968258E1,4.7282784E1,1.6685474E1,4.4524044E1,2.7587388E0,1.2289465E1,4.3960104E0,4.073953E1,3.7845128E0,1.4353827E0,1.3233562E0,2.623811E0,9.665654E0,2.1419108E0,2.2540994E0],"tree_param":{"num_deleted":"0","num_feature":"9","num_nodes":"15","size_leaf_vector":"0"}},{"base_weights":[1.3023E-2,7.057662E-1,-1.049842E-2,2.0115621E-2,-3.6388883E-1,-2.8531881E-2,2.0390849E-1,-5.9436476E-1,2.088756E-1],"categories":[],"categories_nodes":[],"categories_segments":[],"categories_sizes":[],"default_left":[1,0,1,1,1,0,0,0,0],"id":121,"left_children":[1,-1,3,5,7,-1,-1,-1,-1],"loss_changes":[1.070612E0,0E0,7.007184E-1,5.416604E-1,8.0558157E-1,0E0,0E0,0E0,0E0],"parents":[2147483647,0,0,2,2,3,3,4,4],"right_children":[2,-1,4,6,8,-1,-1,-1,-1],"split_conditions":[2.825E1,3.528831E-2,3.615E1,5E-1,5E-1,-1.4265941E-3,1.0195425E-2,-2.9718239E-2,1.044378E-2],"split_indices":[1,0,1,8,7,0,0,0,0],"split_type":[0,0,0,0,0,0,0,0,0],"sum_hessian":[6.4249954E1,1.157401E0,6.309255E1,5.8930508E1,4.1620436E0,4.726489E1,1.166562E1,2.9409256E0,1.221118E0],"tree_param":{"num_deleted":"0","num_feature":"9","num_nodes":"9","size_leaf_vector":"0"}},{"base_weights":[-8.234164E-2,2.4369818E-1,-1.5947206E-1,-1.0540831E-1,5.6698245E-1,-5.90406E-1,-1.0073889E-1,6.849256E-1,-4.6282932E-1,9.2142504E-1,-2.0903169E-1,-8.8908756E-1,4.5829016E-1,5.09594E-1,-1.8165337E-1],"categories":[],"categories_nodes":[],"categories_segments":[],"categories_sizes":[],"default_left":[1,1,1,1,1,1,1,0,0,0,0,0,0,0,0],"id":122,"left_children":[1,3,5,7,9,11,13,-1,-1,-1,-1,-1,-1,-1,-1],"loss_changes":[1.6991369E0,1.5298927E0,1.3071465E0,2.324358E0,2.0959463E0,2.3716152E0,2.498814E0,0E0,0E0,0E0,0E0,0E0,0E0,0E0,0E0],"parents":[2147483647,0,0,1,1,2,2,3,3,4,4,5,5,6,6],"right_children":[2,4,6,8,10,12,14,-1,-1,-1,-1,-1,-1,-1,-1],"split_conditions":[1.495E3,3.0150002E1,3.08E1,1.245E3,3.225E1,5E-1,1.65E3,3.424628E-2,-2.3141466E-2,4.6071254E-2,-1.0451584E-2,-4.4454377E-2,2.2914508E-2,2.5479702E-2,-9.082668E-3],"split_indices":[2,1,1,2,1,0,2,0,0,0,0,0,0,0,0],"split_type":[0,0,0,0,0,0,0,0,0,0,0,0,0,0,0],"sum_hessian":[6.5021194E1,1.2026047E1,5.299515E1,6.1061335E0,5.9199133E0,5.2707243E0,4.7724426E1,1.61616E0,4.489973E0,3.9351578E0,1.9847558E0,4.220789E0,1.0499355E0,4.9662647E0,4.275816E1],"tree_param":{"num_deleted":"0","num_feature":"9","num_nodes":"15","size_leaf_vector":"0"}},{"base_weights":[1.600404E-4,7.0898914E-1,-2.4039606E-2,1.7263697E-2,-2.863967E-1,5.2438095E-2,-5.6455374E-1,1.6938995E-1,-8.100342E-1],"categories":[],"categories_nodes":[],"categories_segments":[],"categories_sizes":[],"default_left":[1,0,1,1,1,0,0,0,0],"id":123,"left_children":[1,-1,3,5,7,-1,-1,-1,-1],"loss_changes":[1.1329379E0,0E0,6.9708955E-1,1.1782795E0,2.2243018E0,0E0,0E0,0E0,0E0],"parents":[2147483647,0,0,2,2,3,3,4,4],"right_children":[2,-1,4,6,8,-1,-1,-1,-1],"split_conditions":[2.825E1,3.5449456E-2,2.135E3,3.615E1,5E-1,2.6219047E-3,-2.8227687E-2,8.469498E-3,-4.050171E-2],"split_indices":[1,0,2,1,5,0,0,0,0],"split_type":[0,0,0,0,0,0,0,0,0],"sum_hessian":[6.4053764E1,1.1804299E0,6.2873337E1,5.512856E1,7.74478E0,5.2843708E1,2.2848508E0,4.502344E0,3.2424357E0],"tree_param":{"num_deleted":"0","num_feature":"9","num_nodes":"9","size_leaf_vector":"0"}},{"base_weights":[5.533395E-2,2.8849062E-1,-3.0852467E-2,7.6003686E-2,5.9622425E-1,-7.022782E-1,1.0396144E-1,-1.21147506E-1,7.4700576E-1,7.685343E-1,-8.884238E-2,-8.5690504E-1,1.6163003E-2,2.6302943E-1,-2.0752093E-1],"categories":[],"categories_nodes":[],"categories_segments":[],"categories_sizes":[],"default_left":[1,1,1,1,1,1,1,0,0,0,0,0,0,0,0],"id":124,"left_children":[1,3,5,7,9,11,13,-1,-1,-1,-1,-1,-1,-1,-1],"loss_changes":[1.3422458E0,1.1319684E0,4.539876E0,1.6510285E0,9.19117E-1,9.448533E-1,2.133942E0,0E0,0E0,0E0,0E0,0E0,0E0,0E0,0E0],"parents":[2147483647,0,0,1,1,2,2,3,3,4,4,5,5,6,6],"right_children":[2,4,6,8,10,12,14,-1,-1,-1,-1,-1,-1,-1,-1],"split_conditions":[1.565E3,1.425E3,3.155E1,5E-1,5E-1,5E-1,5E-1,-6.0573756E-3,3.735029E-2,3.8426716E-2,-4.442119E-3,-4.2845253E-2,8.0815016E-4,1.31514715E-2,-1.0376046E-2],"split_indices":[2,2,1,8,8,8,0,0,0,0,0,0,0,0,0],"split_type":[0,0,0,0,0,0,0,0,0,0,0,0,0,0,0],"sum_hessian":[6.535229E1,1.7004204E1,4.834808E1,1.0796388E1,6.207816E0,7.3805966E0,4.0967484E1,8.977968E0,1.8184186E0,4.862857E0,1.3449594E0,5.914843E0,1.4657532E0,2.7221533E1,1.3745952E1],"tree_param":{"num_deleted":"0","num_feature":"9","num_nodes":"15","size_leaf_vector":"0"}},{"base_weights":[-1.6663058E-2,4.5507435E-2,-5.86563E-1,-4.3249115E-2,3.5881457E-1,-8.002522E-1,-7.1597226E-2,4.3397614E-1,-9.257181E-2,6.028503E-1,4.281463E-2],"categories":[],"categories_nodes":[],"categories_segments":[],"categories_sizes":[],"default_left":[1,1,1,1,1,0,0,0,0,0,0],"id":125,"left_children":[1,3,5,7,9,-1,-1,-1,-1,-1,-1],"loss_changes":[2.3719935E0,1.7009854E0,6.670923E-1,1.1728995E0,1.014284E0,0E0,0E0,0E0,0E0,0E0,0E0],"parents":[2147483647,0,0,1,1,2,2,3,3,4,4],"right_children":[2,4,6,8,10,-1,-1,-1,-1,-1,-1],"split_conditions":[2.185E3,3.435E1,5E-1,1.285E3,1.975E3,-4.001261E-2,-3.5798613E-3,2.1698808E-2,-4.628591E-3,3.0142516E-2,2.1407316E-3],"split_indices":[2,1,6,2,2,0,0,0,0,0,0],"split_type":[0,0,0,0,0,0,0,0,0,0,0],"sum_hessian":[6.5193535E1,5.9610733E1,5.5827975E0,4.7123196E1,1.2487536E1,3.5540323E0,2.0287654E0,3.6835954E0,4.34396E1,6.533888E0,5.9536486E0],"tree_param":{"num_deleted":"0","num_feature":"9","num_nodes":"11","size_leaf_vector":"0"}},{"base_weights":[3.6050137E-2,-1.3792233E-1,1.5032175E-1,-6.929616E-2,-6.7563206E-1,3.176732E-1,-1.7473187E-1,-1.5444568E-1,2.617374E-1,1.6080576E-1,7.309727E-1,-4.3219635E-1,1.8494256E-1],"categories":[],"categories_nodes":[],"categories_segments":[],"categories_sizes":[],"default_left":[1,1,1,1,0,1,1,0,0,0,0,0,0],"id":126,"left_children":[1,3,5,7,-1,9,11,-1,-1,-1,-1,-1,-1],"loss_changes":[1.2902523E0,9.066175E-1,2.1781828E0,7.176995E-1,0E0,1.575511E0,1.367772E0,0E0,0E0,0E0,0E0,0E0,0E0],"parents":[2147483647,0,0,1,1,2,2,3,3,5,5,6,6],"right_children":[2,4,6,8,-1,10,12,-1,-1,-1,-1,-1,-1],"split_conditions":[3.235E1,3.215E1,5E-1,5E-1,-3.3781603E-2,5E-1,5E-1,-7.722284E-3,1.308687E-2,8.040288E-3,3.6548637E-2,-2.1609819E-2,9.247128E-3],"split_indices":[1,1,0,0,0,7,3,0,0,0,0,0,0],"split_type":[0,0,0,0,0,0,0,0,0,0,0,0,0],"sum_hessian":[6.2858765E1,2.4837706E1,3.802106E1,2.3027636E1,1.8100704E0,2.5114004E1,1.2907056E1,1.874057E1,4.2870655E0,1.9211409E1,5.902595E0,7.404842E0,5.502214E0],"tree_param":{"num_deleted":"0","num_feature":"9","num_nodes":"13","size_leaf_vector":"0"}},{"base_weights":[6.1966535E-2,1.14029326E-1,-2.5469676E-1,7.003256E-1,8.852355E-2,-6.609797E-1,-7.377888E-2,-1.2367057E-1,1.9718595E-1,2.1531864E-1,-3.6828607E-1],"categories":[],"categories_nodes":[],"categories_segments":[],"categories_sizes":[],"default_left":[1,1,1,0,1,0,1,0,0,0,0],"id":127,"left_children":[1,3,5,-1,7,-1,9,-1,-1,-1,-1],"loss_changes":[1.0843222E0,7.703718E-1,6.3828284E-1,0E0,1.2807035E0,0E0,7.2576773E-1,0E0,0E0,0E0,0E0],"parents":[2147483647,0,0,1,1,2,2,4,4,6,6],"right_children":[2,4,6,-1,8,-1,10,-1,-1,-1,-1],"split_conditions":[3.535E1,2.825E1,5E-1,3.501628E-2,3.155E1,-3.3048984E-2,5E-1,-6.183529E-3,9.859297E-3,1.0765932E-2,-1.8414304E-2],"split_indices":[1,1,3,0,1,0,5,0,0,0,0],"split_type":[0,0,0,0,0,0,0,0,0,0,0],"sum_hessian":[6.3009182E1,5.4662067E1,8.347117E0,1.1758353E0,5.3486233E1,1.7542225E0,6.5928946E0,1.806706E1,3.541917E1,3.4626923E0,3.1302023E0],"tree_param":{"num_deleted":"0","num_feature":"9","num_nodes":"11","size_leaf_vector":"0"}},{"base_weights":[-1.4009108E-2,8.9573435E-2,-2.1570928E-1,-9.327817E-2,5.507986E-1,-3.7327117E-1,1.6361403E-1,-2.4937241E-1,2.5491434E-1,1.0482037E0,1.9539379E-1,-1.8897213E-1,-7.106045E-1,-2.067537E-1,7.339254E-1],"categories":[],"categories_nodes":[],"categories_segments":[],"categories_sizes":[],"default_left":[1,1,1,1,1,1,1,0,0,0,0,0,0,0,0],"id":128,"left_children":[1,3,5,7,9,11,13,-1,-1,-1,-1,-1,-1,-1,-1],"loss_changes":[1.3776104E0,3.7335234E0,1.3970001E0,1.8093512E0,2.0119994E0,8.66483E-1,1.6841942E0,0E0,0E0,0E0,0E0,0E0,0E0,0E0,0E0],"parents":[2147483647,0,0,1,1,2,2,3,3,4,4,5,5,6,6],"right_children":[2,4,6,8,10,12,14,-1,-1,-1,-1,-1,-1,-1,-1],"split_conditions":[1.945E3,5E-1,5E-1,5E-1,1.565E3,5E-1,2.1125E3,-1.246862E-2,1.2745718E-2,5.2410185E-2,9.769689E-3,-9.4486065E-3,-3.5530224E-2,-1.0337685E-2,3.669627E-2],"split_indices":[2,0,3,7,2,0,2,0,0,0,0,0,0,0,0],"split_type":[0,0,0,0,0,0,0,0,0,0,0,0,0,0,0],"sum_hessian":[6.401285E1,4.2660553E1,2.1352297E1,3.1120619E1,1.1539934E1,1.5097224E1,6.255073E0,2.1683668E1,9.436951E0,3.9968452E0,7.5430894E0,1.077215E1,4.325074E0,4.1787863E0,2.0762868E0],"tree_param":{"num_deleted":"0","num_feature":"9","num_nodes":"15","size_leaf_vector":"0"}},{"base_weights":[-7.625274E-2,4.9471435E-1,-1.5540445E-1,2.9792938E-1,7.66495E-1,-6.0465825E-1,-1.2056125E-1,1.1019958E-1,6.3875544E-1,-2.2261864E-1,-8.260737E-1,6.6625047E-1,-1.4972115E-1],"categories":[],"categories_nodes":[],"categories_segments":[],"categories_sizes":[],"default_left":[1,1,1,1,0,1,1,0,0,0,0,0,0],"id":129,"left_children":[1,3,5,7,-1,9,11,-1,-1,-1,-1,-1,-1],"loss_changes":[2.9439213E0,1.9750893E-1,8.11162E-1,3.2979137E-1,0E0,1.3888812E-1,1.3309183E0,0E0,0E0,0E0,0E0,0E0,0E0],"parents":[2147483647,0,0,1,1,2,2,3,3,5,5,6,6],"right_children":[2,4,6,8,-1,10,12,-1,-1,-1,-1,-1,-1],"split_conditions":[1.365E3,5E-1,1.445E3,3.1349998E1,3.832475E-2,3.15E1,1.495E3,5.509979E-3,3.1937774E-2,-1.1130932E-2,-4.1303687E-2,3.3312526E-2,-7.4860575E-3],"split_indices":[2,0,2,1,0,1,2,0,0,0,0,0,0],"split_type":[0,0,0,0,0,0,0,0,0,0,0,0,0],"sum_hessian":[6.243989E1,6.9628215E0,5.547707E1,5.254483E0,1.7083385E0,2.8159304E0,5.266114E1,4.2415395E0,1.0129437E0,1.7690208E0,1.0469096E0,1.1011449E0,5.1559994E1],"tree_param":{"num_deleted":"0","num_feature":"9","num_nodes":"13","size_leaf_vector":"0"}},{"base_weights":[2.7509168E-2,7.246305E-2,-4.2915976E-1,-4.850578E-2,2.5469416E-1,-8.860146E-2,-6.9326717E-1,2.153311E-1,-4.5805395E-1,-7.257926E-1,4.2494643E-1,-4.31835E-1,3.3379725E-1],"categories":[],"categories_nodes":[],"categories_segments":[],"categories_sizes":[],"default_left":[1,1,1,1,1,1,0,0,0,0,0,0,0],"id":130,"left_children":[1,3,5,7,9,11,-1,-1,-1,-1,-1,-1,-1],"loss_changes":[1.312E0,1.2833956E0,4.5450032E-1,3.9339337E0,4.17523E0,6.736093E-1,0E0,0E0,0E0,0E0,0E0,0E0,0E0],"parents":[2147483647,0,0,1,1,2,2,3,3,4,4,5,5],"right_children":[2,4,6,8,10,12,-1,-1,-1,-1,-1,-1,-1],"split_conditions":[2.205E3,3.335E1,5E-1,1.735E3,1.735E3,2.445E3,-3.466336E-2,1.0766556E-2,-2.2902697E-2,-3.628963E-2,2.1247322E-2,-2.159175E-2,1.6689863E-2],"split_indices":[2,1,5,2,2,2,0,0,0,0,0,0,0],"split_type":[0,0,0,0,0,0,0,0,0,0,0,0,0],"sum_hessian":[6.1394623E1,5.6658554E1,4.736069E0,3.4494324E1,2.216423E1,2.6519444E0,2.084125E0,2.126763E1,1.3226693E1,2.7964375E0,1.9367792E1,1.4507507E0,1.2011936E0],"tree_param":{"num_deleted":"0","num_feature":"9","num_nodes":"13","size_leaf_vector":"0"}},{"base_weights":[-3.4004785E-2,-1.0086895E-1,2.542175E-1,3.602168E-3,-2.6371092E-1,3.9645467E-2,6.630184E-1,-1.0998762E-1,4.983718E-1,-1.3586022E-1,-6.051266E-1,-1.8160884E-1,4.3565622E-1,2.1823101E-1,8.1370646E-1],"categories":[],"categories_nodes":[],"categories_segments":[],"categories_sizes":[],"default_left":[1,1,1,1,1,1,1,0,0,0,0,0,0,0,0],"id":131,"left_children":[1,3,5,7,9,11,13,-1,-1,-1,-1,-1,-1,-1,-1],"loss_changes":[1.2201878E0,8.690584E-1,1.0224575E0,1.857286E0,7.888862E-1,8.592947E-1,9.399068E-2,0E0,0E0,0E0,0E0,0E0,0E0,0E0,0E0],"parents":[2147483647,0,0,1,1,2,2,3,3,4,4,5,5,6,6],"right_children":[2,4,6,8,10,12,14,-1,-1,-1,-1,-1,-1,-1,-1],"split_conditions":[5E-1,5E-1,5E-1,3.48E1,3.525E1,5E-1,3.205E1,-5.499381E-3,2.4918592E-2,-6.793011E-3,-3.0256331E-2,-9.080443E-3,2.1782812E-2,1.091155E-2,4.0685322E-2],"split_indices":[8,5,7,1,1,3,1,0,0,0,0,0,0,0,0],"split_type":[0,0,0,0,0,0,0,0,0,0,0,0,0,0,0],"sum_hessian":[6.0984287E1,5.0028336E1,1.0955951E1,3.1072002E1,1.8956335E1,7.9041758E0,3.0517755E0,2.5902887E1,5.169115E0,1.4808787E1,4.147547E0,5.4183216E0,2.4858544E0,1.391804E0,1.6599715E0],"tree_param":{"num_deleted":"0","num_feature":"9","num_nodes":"15","size_leaf_vector":"0"}},{"base_weights":[-5.5041954E-2,4.3916306E-3,-4.2872667E-1,-5.5314686E-2,2.0504868E-1,-6.5082186E-1,3.9019665E-1,-2.4955128E-1,1.8344162E-2,-1.1852806E-1,5.5618566E-1,-7.445005E-1,-4.8671793E-2],"categories":[],"categories_nodes":[],"categories_segments":[],"categories_sizes":[],"default_left":[1,1,1,1,1,1,0,0,0,0,0,0,0],"id":132,"left_children":[1,3,5,7,9,11,-1,-1,-1,-1,-1,-1,-1],"loss_changes":[1.4272606E0,6.8658715E-1,1.857564E0,6.373111E-1,1.5585858E0,3.7615108E-1,0E0,0E0,0E0,0E0,0E0,0E0,0E0],"parents":[2147483647,0,0,1,1,2,2,3,3,4,4,5,5],"right_children":[2,4,6,8,10,12,-1,-1,-1,-1,-1,-1,-1],"split_conditions":[2.1175E3,5E-1,5E-1,1.505E3,3.345E1,2.715E3,1.9509833E-2,-1.2477565E-2,9.172081E-4,-5.926403E-3,2.7809283E-2,-3.7225027E-2,-2.4335897E-3],"split_indices":[2,8,3,2,1,2,0,0,0,0,0,0,0],"split_type":[0,0,0,0,0,0,0,0,0,0,0,0,0],"sum_hessian":[6.3178967E1,5.5362026E1,7.816939E0,4.3224678E1,1.2137347E1,6.310719E0,1.5062202E0,1.1228215E1,3.1996464E1,6.661315E0,5.4760323E0,5.256537E0,1.054182E0],"tree_param":{"num_deleted":"0","num_feature":"9","num_nodes":"13","size_leaf_vector":"0"}},{"base_weights":[-3.6328044E-2,1.1252225E-2,-3.9879936E-1,-6.7883685E-2,2.6825732E-1,1.7802905E-1,-9.8753536E-1,6.8440475E-2,-3.0389103E-1,6.660619E-1,-1.3032927E-1,5.3158695E-1,-2.4628592E-1],"categories":[],"categories_nodes":[],"categories_segments":[],"categories_sizes":[],"default_left":[1,1,1,1,1,1,0,0,0,0,0,0,0],"id":133,"left_children":[1,3,5,7,9,11,-1,-1,-1,-1,-1,-1,-1],"loss_changes":[1.1015644E0,1.1816243E0,2.69177E0,1.4536157E0,2.254151E0,8.194246E-1,0E0,0E0,0E0,0E0,0E0,0E0,0E0],"parents":[2147483647,0,0,1,1,2,2,3,3,4,4,5,5],"right_children":[2,4,6,8,10,12,-1,-1,-1,-1,-1,-1,-1],"split_conditions":[3.545E1,3.415E1,5E-1,1.845E3,2.015E3,1.995E3,-4.9376767E-2,3.4220237E-3,-1.5194552E-2,3.3303093E-2,-6.5164636E-3,2.6579348E-2,-1.2314296E-2],"split_indices":[1,1,5,2,2,2,0,0,0,0,0,0,0],"split_type":[0,0,0,0,0,0,0,0,0,0,0,0,0],"sum_hessian":[6.261163E1,5.6203022E1,6.408606E0,4.353407E1,1.2668957E1,3.5894063E0,2.8192E0,2.8044704E1,1.5489364E1,6.0048394E0,6.664117E0,1.8200489E0,1.7693572E0],"tree_param":{"num_deleted":"0","num_feature":"9","num_nodes":"13","size_leaf_vector":"0"}},{"base_weights":[-3.1554826E-2,7.39042E-2,-2.3405835E-1,-2.8204373E-1,2.3241612E-1,-3.7609336E-1,1.8777382E-1,7.1571904E-1,-4.8508427E-1,5.732842E-1,5.087453E-2,-4.7951302E-1,1.9483526E-1,-1.592708E-1,8.239417E-1],"categories":[],"categories_nodes":[],"categories_segments":[],"categories_sizes":[],"default_left":[1,1,1,1,1,1,1,0,0,0,0,0,0,0,0],"id":134,"left_children":[1,3,5,7,9,11,13,-1,-1,-1,-1,-1,-1,-1,-1],"loss_changes":[1.3633311E0,2.4468534E0,1.3781834E0,3.073135E0,1.8117824E0,1.0770845E0,1.4921633E0,0E0,0E0,0E0,0E0,0E0,0E0,0E0,0E0],"parents":[2147483647,0,0,1,1,2,2,3,3,4,4,5,5,6,6],"right_children":[2,4,6,8,10,12,14,-1,-1,-1,-1,-1,-1,-1,-1],"split_conditions":[1.945E3,3.08E1,5E-1,1.245E3,1.65E3,2.445E3,5E-1,3.5785954E-2,-2.4254214E-2,2.866421E-2,2.5437267E-3,-2.3975652E-2,9.741764E-3,-7.96354E-3,4.1197088E-2],"split_indices":[2,1,3,2,2,2,6,0,0,0,0,0,0,0,0],"split_type":[0,0,0,0,0,0,0,0,0,0,0,0,0,0,0],"sum_hessian":[6.2028862E1,4.120521E1,2.0823648E1,1.2455753E1,2.8749458E1,1.5659403E1,5.164245E0,1.679163E0,1.0776591E1,9.240793E0,1.9508665E1,1.3393401E1,2.2660022E0,3.8264606E0,1.3377844E0],"tree_param":{"num_deleted":"0","num_feature":"9","num_nodes":"15","size_leaf_vector":"0"}},{"base_weights":[-7.3169596E-3,-1.2126324E-1,2.425998E-1,-4.0721348E-1,-6.2739864E-2,3.189607E-1,-5.368262E-1,-9.4425336E-2,-1.0508903E0,3.1550878E-1,-1.4926517E-1,1.8681648E-1,6.5883315E-1],"categories":[],"categories_nodes":[],"categories_segments":[],"categories_sizes":[],"default_left":[1,1,1,1,1,1,0,0,0,0,0,0,0],"id":135,"left_children":[1,3,5,7,9,11,-1,-1,-1,-1,-1,-1,-1],"loss_changes":[1.7153438E0,6.660966E-1,1.2945074E0,1.2777927E0,1.208625E0,6.7708933E-1,0E0,0E0,0E0,0E0,0E0,0E0,0E0],"parents":[2147483647,0,0,1,1,2,2,3,3,4,4,5,5],"right_children":[2,4,6,8,10,12,-1,-1,-1,-1,-1,-1,-1],"split_conditions":[5E-1,1.455E3,2.205E3,1.385E3,1.635E3,5E-1,-2.684131E-2,-4.7212667E-3,-5.2544516E-2,1.577544E-2,-7.4632587E-3,9.340825E-3,3.2941658E-2],"split_indices":[7,2,2,2,2,8,0,0,0,0,0,0,0],"split_type":[0,0,0,0,0,0,0,0,0,0,0,0,0],"sum_hessian":[5.8202877E1,4.032981E1,1.7873066E1,5.83948E0,3.4490334E1,1.6816332E1,1.0567327E0,4.701521E0,1.137959E0,5.928265E0,2.8562067E1,1.3224315E1,3.5920177E0],"tree_param":{"num_deleted":"0","num_feature":"9","num_nodes":"13","size_leaf_vector":"0"}},{"base_weights":[6.8893105E-2,3.9391276E-1,7.37114E-3,1.9598322E-1,5.7874787E-1,-6.483769E-1,3.68209E-2,6.034439E-1,-3.3583218E-1,2.7753657E-1,8.0799544E-1,1.6210172E-1,-1.6285674E-1],"categories":[],"categories_nodes":[],"categories_segments":[],"categories_sizes":[],"default_left":[1,1,1,1,1,0,1,0,0,0,0,0,0],"id":136,"left_children":[1,3,5,7,9,-1,11,-1,-1,-1,-1,-1,-1],"loss_changes":[1.285326E0,2.6100802E-1,1.0896835E0,1.6012738E0,1.058507E-1,0E0,1.3713543E0,0E0,0E0,0E0,0E0,0E0,0E0],"parents":[2147483647,0,0,1,1,2,2,3,3,4,4,6,6],"right_children":[2,4,6,8,10,-1,12,-1,-1,-1,-1,-1,-1],"split_conditions":[1.405E3,1.305E3,1.445E3,1.245E3,5E-1,-3.2418843E-2,5E-1,3.0172197E-2,-1.679161E-2,1.3876828E-2,4.039977E-2,8.105086E-3,-8.142837E-3],"split_indices":[2,2,2,2,6,0,5,0,0,0,0,0,0],"split_type":[0,0,0,0,0,0,0,0,0,0,0,0,0],"sum_hessian":[6.342486E1,9.234791E0,5.4190067E1,5.4543486E0,3.780442E0,1.4258034E0,5.2764267E1,3.011977E0,2.4423718E0,2.5891569E0,1.1912853E0,3.2537758E1,2.0226505E1],"tree_param":{"num_deleted":"0","num_feature":"9","num_nodes":"13","size_leaf_vector":"0"}},{"base_weights":[-4.9988333E-2,6.7399204E-1,-7.419328E-2,2.1972965E-2,-2.3567265E-1,-8.710516E-2,2.5782108E-1,-3.6363906E-1,2.9177222E-1],"categories":[],"categories_nodes":[],"categories_segments":[],"categories_sizes":[],"default_left":[1,0,1,1,1,0,0,0,0],"id":137,"left_children":[1,-1,3,5,7,-1,-1,-1,-1],"loss_changes":[1.111602E0,0E0,9.2947006E-1,1.0056856E0,1.6113417E0,0E0,0E0,0E0,0E0],"parents":[2147483647,0,0,2,2,3,3,4,4],"right_children":[2,-1,4,6,8,-1,-1,-1,-1],"split_conditions":[2.825E1,3.3699602E-2,5E-1,5E-1,5E-1,-4.3552583E-3,1.2891054E-2,-1.8181954E-2,1.4588611E-2],"split_indices":[1,0,5,6,8,0,0,0,0],"split_type":[0,0,0,0,0,0,0,0,0],"sum_hessian":[5.9579895E1,1.059017E0,5.8520878E1,3.7219425E1,2.1301456E1,2.5880531E1,1.1338893E1,1.739236E1,3.9090953E0],"tree_param":{"num_deleted":"0","num_feature":"9","num_nodes":"9","size_leaf_vector":"0"}},{"base_weights":[7.585737E-2,1.3254979E-1,-3.60596E-1,2.6754332E-1,-2.8075173E-2,-6.9601476E-1,-1.625513E-1,1.9483646E-2,4.6541345E-1,-5.047561E-1,1.5485631E-1,-3.3268398E-1,2.2557716E-1],"categories":[],"categories_nodes":[],"categories_segments":[],"categories_sizes":[],"default_left":[1,1,1,1,1,0,1,0,0,0,0,0,0],"id":138,"left_children":[1,3,5,7,9,-1,11,-1,-1,-1,-1,-1,-1],"loss_changes":[1.6291118E0,1.2498002E0,3.9275694E-1,1.5235622E0,2.4384449E0,0E0,4.7739583E-1,0E0,0E0,0E0,0E0,0E0,0E0],"parents":[2147483647,0,0,1,1,2,2,3,3,4,4,6,6],"right_children":[2,4,6,8,10,-1,12,-1,-1,-1,-1,-1,-1],"split_conditions":[3.545E1,1.835E3,5E-1,3.105E1,3.315E1,-3.4800738E-2,2.025E3,9.7418233E-4,2.3270672E-2,-2.5237804E-2,7.7428157E-3,-1.66342E-2,1.1278858E-2],"split_indices":[1,2,3,1,1,0,2,0,0,0,0,0,0],"split_type":[0,0,0,0,0,0,0,0,0,0,0,0,0],"sum_hessian":[6.2908043E1,5.6292343E1,6.615701E0,3.0224892E1,2.606745E1,1.5225685E0,5.093133E0,1.38989525E1,1.632594E1,6.7414327E0,1.9326017E1,3.6402934E0,1.4528396E0],"tree_param":{"num_deleted":"0","num_feature":"9","num_nodes":"13","size_leaf_vector":"0"}},{"base_weights":[9.376599E-2,1.4892901E-1,-6.998767E-1,2.3979639E-1,-1.715782E-1,1.1108302E-1,9.3711483E-1,8.6486325E-2,-6.1810684E-1],"categories":[],"categories_nodes":[],"categories_segments":[],"categories_sizes":[],"default_left":[1,1,0,1,1,0,0,0,0],"id":139,"left_children":[1,3,-1,5,7,-1,-1,-1,-1],"loss_changes":[2.686679E0,1.6714358E0,0E0,3.8478234E0,1.5454743E0,0E0,0E0,0E0,0E0],"parents":[2147483647,0,0,1,1,3,3,4,4],"right_children":[2,4,-1,6,8,-1,-1,-1,-1],"split_conditions":[3.615E1,1.995E3,-3.499384E-2,3.425E1,5E-1,5.5541513E-3,4.6855744E-2,4.3243165E-3,-3.0905342E-2],"split_indices":[1,2,0,1,0,0,0,0,0],"split_type":[0,0,0,0,0,0,0,0,0],"sum_hessian":[5.798727E1,5.497829E1,3.00898E0,4.3030487E1,1.1947801E1,3.7304077E1,5.726411E0,8.082788E0,3.8650122E0],"tree_param":{"num_deleted":"0","num_feature":"9","num_nodes":"9","size_leaf_vector":"0"}},{"base_weights":[-9.890041E-3,-1.0115371E-1,3.0760133E-1,-4.4173703E-2,-7.95458E-1,5.7494783E-1,-8.8947095E-2,-2.2248775E-1,3.2181707E-1,7.5535697E-1,1.6042003E-1,-3.8591608E-1,3.5602984E-1],"categories":[],"categories_nodes":[],"categories_segments":[],"categories_sizes":[],"default_left":[1,1,1,1,0,1,1,0,0,0,0,0,0],"id":140,"left_children":[1,3,5,7,-1,9,11,-1,-1,-1,-1,-1,-1],"loss_changes":[1.7875624E0,1.857348E0,1.5122397E0,3.025804E0,0E0,5.04473E-1,9.852241E-1,0E0,0E0,0E0,0E0,0E0,0E0],"parents":[2147483647,0,0,1,1,2,2,3,3,5,5,6,6],"right_children":[2,4,6,8,-1,10,12,-1,-1,-1,-1,-1,-1],"split_conditions":[5E-1,3.505E1,5E-1,3.335E1,-3.97729E-2,5E-1,1.955E3,-1.1124387E-2,1.6090853E-2,3.776785E-2,8.021002E-3,-1.9295804E-2,1.7801492E-2],"split_indices":[3,1,5,1,0,0,2,0,0,0,0,0,0],"split_type":[0,0,0,0,0,0,0,0,0,0,0,0,0],"sum_hessian":[5.9618515E1,4.6836613E1,1.2781901E1,4.426732E1,2.5692968E0,7.3659897E0,5.4159117E0,3.0029005E1,1.4238312E1,4.5594387E0,2.806551E0,3.3277583E0,2.0881536E0],"tree_param":{"num_deleted":"0","num_feature":"9","num_nodes":"13","size_leaf_vector":"0"}},{"base_weights":[4.2497855E-2,1.1211829E-1,-4.0801612E-1,6.6566354E-1,7.248473E-2,-6.310428E-1,2.5408077E-1,-4.1126288E-3,3.3616528E-1,-8.156981E-1,6.522696E-2],"categories":[],"categories_nodes":[],"categories_segments":[],"categories_sizes":[],"default_left":[1,1,1,0,1,1,0,0,0,0,0],"id":141,"left_children":[1,3,5,-1,7,9,-1,-1,-1,-1,-1],"loss_changes":[2.0173557E0,1.1634557E0,1.434606E0,0E0,1.0650232E0,9.2003965E-1,0E0,0E0,0E0,0E0,0E0],"parents":[2147483647,0,0,1,1,2,2,4,4,5,5],"right_children":[2,4,6,-1,8,10,-1,-1,-1,-1,-1],"split_conditions":[3.535E1,2.9150002E1,5E-1,3.3283178E-2,3.415E1,5E-1,1.2704039E-2,-2.0563144E-4,1.6808264E-2,-4.0784907E-2,3.261348E-3],"split_indices":[1,1,6,0,1,7,0,0,0,0,0],"split_type":[0,0,0,0,0,0,0,0,0,0,0],"sum_hessian":[6.186022E1,5.423077E1,7.6294513E0,2.5680761E0,5.1662693E1,5.7421246E0,1.8873262E0,4.0796112E1,1.0866584E1,4.4029164E0,1.3392081E0],"tree_param":{"num_deleted":"0","num_feature":"9","num_nodes":"11","size_leaf_vector":"0"}},{"base_weights":[3.9648324E-2,7.399569E-2,-4.2302296E-1,-7.635752E-3,3.7238672E-1,-6.0385E-1,4.4831168E-2,-1.022518E-1,2.3780265E-1,6.4285827E-1,2.21703E-1],"categories":[],"categories_nodes":[],"categories_segments":[],"categories_sizes":[],"default_left":[1,1,1,1,1,0,0,0,0,0,0],"id":142,"left_children":[1,3,5,7,9,-1,-1,-1,-1,-1,-1],"loss_changes":[1.032297E0,1.4518414E0,4.0793175E-1,1.1317685E0,3.790828E-1,0E0,0E0,0E0,0E0,0E0,0E0],"parents":[2147483647,0,0,1,1,2,2,3,3,4,4],"right_children":[2,4,6,8,10,-1,-1,-1,-1,-1,-1],"split_conditions":[3.615E1,5E-1,5E-1,5E-1,3.345E1,-3.01925E-2,2.2415584E-3,-5.11259E-3,1.1890133E-2,3.2142915E-2,1.108515E-2],"split_indices":[1,3,7,6,1,0,0,0,0,0,0],"split_type":[0,0,0,0,0,0,0,0,0,0,0],"sum_hessian":[6.19892E1,5.8487343E1,3.5018604E0,4.668896E1,1.1798382E1,2.316028E0,1.1858323E0,3.411939E1,1.256957E1,3.0526738E0,8.745708E0],"tree_param":{"num_deleted":"0","num_feature":"9","num_nodes":"11","size_leaf_vector":"0"}},{"base_weights":[3.8659405E-2,5.377099E-1,3.5788517E-3,-1.2606302E-1,1.18596785E-1,1.4095455E-1,-3.8533744E-1,3.3231097E-1,-1.4470223E-1],"categories":[],"categories_nodes":[],"categories_segments":[],"categories_sizes":[],"default_left":[1,0,1,1,1,0,0,0,0],"id":143,"left_children":[1,-1,3,5,7,-1,-1,-1,-1],"loss_changes":[1.0695606E0,0E0,8.8263524E-1,1.9817587E0,1.8121471E0,0E0,0E0,0E0,0E0],"parents":[2147483647,0,0,2,2,3,3,4,4],"right_children":[2,-1,4,6,8,-1,-1,-1,-1],"split_conditions":[2.9150002E1,2.6885495E-2,3.305E1,1.645E3,1.975E3,7.0477277E-3,-1.9266872E-2,1.661555E-2,-7.235111E-3],"split_indices":[1,0,1,2,2,0,0,0,0],"split_type":[0,0,0,0,0,0,0,0,0],"sum_hessian":[6.0203358E1,3.0130017E0,5.7190353E1,2.6840826E1,3.034953E1,1.3447782E1,1.3393044E1,1.6607483E1,1.3742044E1],"tree_param":{"num_deleted":"0","num_feature":"9","num_nodes":"9","size_leaf_vector":"0"}},{"base_weights":[5.7671547E-2,-1.7974354E-1,1.2647812E-1,6.628682E-1,-2.9628113E-1,7.8015035E-1,7.120637E-2,-4.1993615E-1,2.022816E-1,-2.3085734E-2,3.09033E-1],"categories":[],"categories_nodes":[],"categories_segments":[],"categories_sizes":[],"default_left":[1,1,1,0,1,0,1,0,0,0,0],"id":144,"left_children":[1,3,5,-1,7,-1,9,-1,-1,-1,-1],"loss_changes":[1.0561111E0,1.6327053E0,1.7376255E0,0E0,9.1973794E-1,0E0,1.0580398E0,0E0,0E0,0E0,0E0],"parents":[2147483647,0,0,1,1,2,2,4,4,6,6],"right_children":[2,4,6,-1,8,-1,10,-1,-1,-1,-1],"split_conditions":[3.08E1,2.825E1,3.1150002E1,3.3143412E-2,5E-1,3.900752E-2,5E-1,-2.0996807E-2,1.011408E-2,-1.1542867E-3,1.545165E-2],"split_indices":[1,1,1,0,0,0,7,0,0,0,0],"split_type":[0,0,0,0,0,0,0,0,0,0,0],"sum_hessian":[6.2258762E1,1.3626976E1,4.8631786E1,1.086092E0,1.2540884E1,2.769028E0,4.586276E1,1.0174966E1,2.3659186E0,3.3488403E1,1.2374354E1],"tree_param":{"num_deleted":"0","num_feature":"9","num_nodes":"11","size_leaf_vector":"0"}},{"base_weights":[-1.3377383E-2,6.5929145E-1,-3.6109738E-2,-2.2991803E-1,4.6048176E-2,-8.0196716E-2,-6.597382E-1,-9.3471624E-2,4.282149E-1],"categories":[],"categories_nodes":[],"categories_segments":[],"categories_sizes":[],"default_left":[1,0,1,1,1,0,0,0,0],"id":145,"left_children":[1,-1,3,5,7,-1,-1,-1,-1],"loss_changes":[9.8269176E-1,0E0,9.9153054E-1,1.1381123E0,2.391341E0,0E0,0E0,0E0,0E0],"parents":[2147483647,0,0,2,2,3,3,4,4],"right_children":[2,-1,4,6,8,-1,-1,-1,-1],"split_conditions":[2.825E1,3.2964572E-2,3.155E1,3.1150002E1,5E-1,-4.009836E-3,-3.298691E-2,-4.673581E-3,2.1410746E-2],"split_indices":[1,0,1,1,6,0,0,0,0],"split_type":[0,0,0,0,0,0,0,0,0],"sum_hessian":[6.1707687E1,1.1018128E0,6.0605873E1,1.750755E1,4.3098324E1,1.3864607E1,3.6429427E0,3.21255E1,1.0972824E1],"tree_param":{"num_deleted":"0","num_feature":"9","num_nodes":"9","size_leaf_vector":"0"}},{"base_weights":[-2.4588076E-2,5.0330624E-2,-3.283281E-1,-4.407612E-2,4.5276037E-1,-6.341498E-1,2.7419704E-1,3.5217926E-1,-1.3287382E-1,6.7238533E-1,-2.0511743E-1,-2.5771418E-1,-8.6777794E-1,6.140687E-1,-1.796611E-1],"categories":[],"categories_nodes":[],"categories_segments":[],"categories_sizes":[],"default_left":[1,1,1,1,1,1,1,0,0,0,0,0,0,0,0],"id":146,"left_children":[1,3,5,7,9,11,13,-1,-1,-1,-1,-1,-1,-1,-1],"loss_changes":[1.4355261E0,1.9532659E0,2.471776E0,1.529174E0,1.5478272E0,5.303972E-1,8.656609E-1,0E0,0E0,0E0,0E0,0E0,0E0,0E0,0E0],"parents":[2147483647,0,0,1,1,2,2,3,3,4,4,5,5,6,6],"right_children":[2,4,6,8,10,12,14,-1,-1,-1,-1,-1,-1,-1,-1],"split_conditions":[2.045E3,3.425E1,5E-1,1.365E3,3.615E1,3.445E1,5E-1,1.7608963E-2,-6.643691E-3,3.3619266E-2,-1.0255872E-2,-1.2885709E-2,-4.33889E-2,3.0703435E-2,-8.983055E-3],"split_indices":[2,1,6,2,1,1,5,0,0,0,0,0,0,0,0],"split_type":[0,0,0,0,0,0,0,0,0,0,0,0,0,0,0],"sum_hessian":[6.1357758E1,4.9887184E1,1.1470577E1,4.1129105E1,8.758078E0,7.573854E0,3.8967226E0,6.986428E0,3.4142677E1,6.5495377E0,2.2085402E0,3.7058551E0,3.867999E0,2.0263178E0,1.8704048E0],"tree_param":{"num_deleted":"0","num_feature":"9","num_nodes":"15","size_leaf_vector":"0"}},{"base_weights":[4.6766814E-2,-4.271059E-3,1.8013605E-1,7.33894E-2,-3.426758E-1,-5.8654577E-1,2.770635E-1,-4.4647645E-2,3.4024054E-1,-6.706463E-1,1.5766856E-1,4.861546E-1,-2.4160087E-1],"categories":[],"categories_nodes":[],"categories_segments":[],"categories_sizes":[],"default_left":[1,1,1,1,1,0,1,0,0,0,0,0,0],"id":147,"left_children":[1,3,5,7,9,-1,11,-1,-1,-1,-1,-1,-1],"loss_changes":[4.271168E-1,1.241322E0,1.452458E0,1.2266874E0,1.552114E0,0E0,1.8623171E0,0E0,0E0,0E0,0E0,0E0,0E0],"parents":[2147483647,0,0,1,1,2,2,3,3,4,4,6,6],"right_children":[2,4,6,8,10,-1,12,-1,-1,-1,-1,-1,-1],"split_conditions":[5E-1,2.045E3,1.31E3,5E-1,5E-1,-2.9327288E-2,5E-1,-2.2323823E-3,1.7012028E-2,-3.3532318E-2,7.883429E-3,2.430773E-2,-1.2080044E-2],"split_indices":[6,2,2,0,7,0,5,0,0,0,0,0,0],"split_type":[0,0,0,0,0,0,0,0,0,0,0,0,0],"sum_hessian":[6.1634758E1,4.527634E1,1.6358418E1,3.746226E1,7.814079E0,1.2690476E0,1.5089371E1,2.6550697E1,1.0911563E1,4.514501E0,3.2995777E0,1.0798721E1,4.2906494E0],"tree_param":{"num_deleted":"0","num_feature":"9","num_nodes":"13","size_leaf_vector":"0"}},{"base_weights":[6.466631E-2,6.504696E-1,3.8538892E-3,7.411148E-1,2.0141113E-1,-6.483743E-2,1.4793998E-1,-5.4494387E-1,1.926716E-2,4.2131972E-1,-7.8794315E-2],"categories":[],"categories_nodes":[],"categories_segments":[],"categories_sizes":[],"default_left":[1,1,1,0,0,1,1,0,0,0,0],"id":148,"left_children":[1,3,5,-1,-1,7,9,-1,-1,-1,-1],"loss_changes":[2.0906408E0,7.5419664E-2,5.463964E-1,0E0,0E0,1.5215905E0,1.1373909E0,0E0,0E0,0E0,0E0],"parents":[2147483647,0,0,1,1,2,2,5,5,6,6],"right_children":[2,4,6,-1,-1,8,10,-1,-1,-1,-1],"split_conditions":[1.315E3,5E-1,5E-1,3.7055742E-2,1.0070557E-2,1.525E3,5E-1,-2.7247194E-2,9.6335803E-4,2.1065986E-2,-3.9397157E-3],"split_indices":[2,3,7,0,0,2,4,0,0,0,0],"split_type":[0,0,0,0,0,0,0,0,0,0,0],"sum_hessian":[5.7756477E1,4.5199237E0,5.3236553E1,3.2196443E0,1.3002795E0,3.6422546E1,1.6814005E1,4.6125727E0,3.1809973E1,7.233803E0,9.580203E0],"tree_param":{"num_deleted":"0","num_feature":"9","num_nodes":"11","size_leaf_vector":"0"}},{"base_weights":[-2.3085622E-2,1.099322E-1,-2.7826923E-1,1.5098073E-1,-4.25213E-1,-9.924297E-2,-6.524913E-1,8.001163E-2,7.975387E-1,-5.3069025E-1,-1.20611385E-1,-7.700765E-1,4.084578E-2,-8.8233346E-1,-3.308542E-1],"categories":[],"categories_nodes":[],"categories_segments":[],"categories_sizes":[],"default_left":[1,1,1,1,1,1,1,0,0,0,0,0,0,0,0],"id":149,"left_children":[1,3,5,7,9,11,13,-1,-1,-1,-1,-1,-1,-1,-1],"loss_changes":[2.1264465E0,9.7153205E-1,1.3716334E0,1.730312E0,3.8951814E-2,1.5051544E0,2.0769858E-1,0E0,0E0,0E0,0E0,0E0,0E0,0E0,0E0],"parents":[2147483647,0,0,1,1,2,2,3,3,4,4,5,5,6,6],"right_children":[2,4,6,8,10,12,14,-1,-1,-1,-1,-1,-1,-1,-1],"split_conditions":[1.945E3,3.615E1,5E-1,3.425E1,1.8E3,3.255E1,3.445E1,4.0005813E-3,3.9876934E-2,-2.6534513E-2,-6.0305693E-3,-3.8503826E-2,2.0422891E-3,-4.4116672E-2,-1.654271E-2],"split_indices":[2,1,0,1,2,1,1,0,0,0,0,0,0,0,0],"split_type":[0,0,0,0,0,0,0,0,0,0,0,0,0,0,0],"sum_hessian":[6.0744568E1,4.0304512E1,2.0440054E1,3.8099915E1,2.2046E0,1.4681624E1,5.7584305E0,3.534413E1,2.7557805E0,1.0862206E0,1.1183794E0,1.7594074E0,1.2922216E1,2.3417528E0,3.4166775E0],"tree_param":{"num_deleted":"0","num_feature":"9","num_nodes":"15","size_leaf_vector":"0"}}]},"name":"gbtree"},"learner_model_param":{"base_score":"5E-1","boost_from_average":"1","num_class":"0","num_feature":"9","num_target":"1"},"objective":{"name":"binary:logistic","reg_loss_param":{"scale_pos_weight":"1"}}},"version":[1,7,9]}
```
